# Machine Learning Models for Predicting Stroke Risk Among Patients with Coronary Heart Disease

**DOI:** 10.64898/2025.12.26.25342925

**Authors:** Maurice Wanyonyi, Dominic Makaa Kitavi, Faith Mueni Musyoka, Zakayo Ndiku Morris

## Abstract

Stroke is a major global health burden and a frequent severe complication among patients with coronary heart disease. Early identification of individuals at high risk is essential for prevention; however, conventional clinical models often fail to capture the complex interactions underlying stroke risk in this population. This study developed an integrated machine learning framework to predict stroke risk using a large real-world dataset. Multiple algorithms were evaluated, including logistic regression, decision trees, random forests, support vector machines, naive Bayes, multilayer perceptrons, LightGBM, XGBoost, deep learning models, and a stacked ensemble. Class imbalance was addressed using stratified sampling and synthetic minority oversampling. The stacked ensemble demonstrated superior performance, achieving an AUC-ROC of 0.96, precision of 0.91, recall of 0.89, and a Matthews correlation coefficient of 0.82. LightGBM and XGBoost also performed strongly, with AUC-ROC values of 0.94 and 0.95, respectively, and low inference latency. To enhance clinical interpretability, explainable AI techniques (SHAP and LIME) were applied, identifying key risk factors such as prior heart attack, body mass index, age, and lifestyle behaviors. These findings indicate that machine learning models can substantially improve stroke risk prediction in patients with coronary heart disease, supporting clinically actionable and scalable decision-support systems.

## Supplementary material for "Machine Learning Models for Predicting Stroke Risk Among Patients with Coronary Heart Disease": Latex Files: Manuscript.aux

```
\relax 
\providecommand\hyper@newdestlabel[2]{}
\providecommand\HyField@AuxAddToFields[1]{}
\providecommand\HyField@AuxAddToCoFields[2]{}
\bibstyle{plos2015}
\citation{Lolak2023,Moulaei2024,Srinivasu2024,Heo2022,Lin2024}
\citation{Si2025,ElSofany2024,Hassan2024,Vu2024}
\citation{Dritsas2024,Bhanusri2024,Wang2021,Heo2022,Truong2024}
\citation{Lin2024}
\citation{Truong2024,Gao2024}
\citation{Shen2025}
\citation{Mridha2023,Li2025,Pamungkas2022}
\citation{Gkantzios2023,Talaat2024,Kokkotis2022,Sethi,Li2025,Uddin2023,Hwang2025,Tasnim2025}
\citation{Wu2024,Gao2024,Ahmed2024,Tasnim2025}
\citation{Veledar2025,Liu2025,Zhu2025,Abujaber2024}
\citation{Mahin2025}
\citation{Zheng}
\@writefile{lof}{\contentsline {figure}{\numberline {1}{\ignorespaces Comparison of class distribution before and after applying SMOTE.}}{11}{figure.caption.24}\protected@file@percent }
\providecommand*\caption@xref[2]{\@setref\relax\@undefined{#1}}
\newlabel{fig:smote_comparison}{{1}{11}{Comparison of class distribution before and after applying SMOTE}{figure.caption.24}{}}
\@writefile{lot}{\contentsline {table}{\numberline {1}{\ignorespaces  {\bf  Logistic Regression Predicting Stroke Among Patients with Coronary Heart Disease.}}}{13}{table.caption.26}\protected@file@percent }
\newlabel{tab:logreg_stroke}{{1}{13}{\bf Logistic Regression Predicting Stroke Among Patients with Coronary Heart Disease}{table.caption.26}{}}
\@writefile{lof}{\contentsline {figure}{\numberline {2}{\ignorespaces \textbf  {Confusion Matrix for Stacked Ensemble Model}}}{14}{figure.caption.28}\protected@file@percent }
\@writefile{lof}{\contentsline {figure}{\numberline {3}{\ignorespaces \textbf  {Confusion Matrix for XGBoost Model}}}{15}{figure.caption.29}\protected@file@percent }
\@writefile{lof}{\contentsline {figure}{\numberline {4}{\ignorespaces \textbf  {Confusion Matrix for LightGBM Model}}}{16}{figure.caption.30}\protected@file@percent }
\@writefile{lof}{\contentsline {figure}{\numberline {5}{\ignorespaces \textbf  {Confusion Matrix for Keras CNN1D Model}}}{17}{figure.caption.31}\protected@file@percent }
\@writefile{lof}{\contentsline {figure}{\numberline {6}{\ignorespaces \textbf  {Confusion Matrix for Random Forest Model}}}{18}{figure.caption.32}\protected@file@percent }
\@writefile{lot}{\contentsline {table}{\numberline {2}{\ignorespaces  {\bf  Performance of Machine Learning Models for Stroke Prediction.}}}{18}{table.caption.40}\protected@file@percent }
\newlabel{tab:ml_model_performance}{{2}{18}{\bf Performance of Machine Learning Models for Stroke Prediction}{table.caption.40}{}}
\@writefile{lof}{\contentsline {figure}{\numberline {7}{\ignorespaces \textbf  {Confusion Matrix for SVM Model}}}{19}{figure.caption.33}\protected@file@percent }
\@writefile{lof}{\contentsline {figure}{\numberline {8}{\ignorespaces \textbf  {Confusion Matrix for the Decision Tree Model}}}{20}{figure.caption.34}\protected@file@percent }
\@writefile{lof}{\contentsline {figure}{\numberline {9}{\ignorespaces \textbf  {Confusion Matrix for Keras MLP Model}}}{21}{figure.caption.35}\protected@file@percent }
\@writefile{lof}{\contentsline {figure}{\numberline {10}{\ignorespaces \textbf  {Confusion Matrix for Logistic Regression Model}}}{22}{figure.caption.36}\protected@file@percent }
\@writefile{lof}{\contentsline {figure}{\numberline {11}{\ignorespaces \textbf  {Confusion Matrix for Scikit-learn MLP classifier}}}{23}{figure.caption.37}\protected@file@percent }
\@writefile{lof}{\contentsline {figure}{\numberline {12}{\ignorespaces \textbf  {Confusion Matrix for Naive Bayes classifier}}}{24}{figure.caption.38}\protected@file@percent }
\@writefile{lof}{\contentsline {figure}{\numberline {13}{\ignorespaces \textbf  {AUC--ROC Curves for ML Algorithms}}}{24}{figure.caption.42}\protected@file@percent }
\@writefile{lof}{\contentsline {figure}{\numberline {14}{\ignorespaces \textbf  {Precision-Recall Curve for ML Algorithm}}}{25}{figure.caption.44}\protected@file@percent }
\@writefile{lof}{\contentsline {figure}{\numberline {15}{\ignorespaces \textbf  {Calibration Curves for ML Algorithms}}}{25}{figure.caption.46}\protected@file@percent }
\@writefile{lof}{\contentsline {figure}{\numberline {16}{\ignorespaces \textbf  {Learning Curve for Light GBM Model}}}{26}{figure.caption.48}\protected@file@percent }
\@writefile{lof}{\contentsline {figure}{\numberline {17}{\ignorespaces \textbf  {Learning Curve for XGBoost Model}}}{26}{figure.caption.49}\protected@file@percent }
\@writefile{lof}{\contentsline {figure}{\numberline {18}{\ignorespaces \textbf  {Learning Curve for Random Forest Model}}}{27}{figure.caption.50}\protected@file@percent }
\@writefile{lof}{\contentsline {figure}{\numberline {19}{\ignorespaces \textbf  {Training Curves for Keras CNN1D Model}}}{27}{figure.caption.51}\protected@file@percent }
\@writefile{lof}{\contentsline {figure}{\numberline {20}{\ignorespaces \textbf  {Learning Curve for Decision Tree Model}}}{28}{figure.caption.52}\protected@file@percent }
\@writefile{lof}{\contentsline {figure}{\numberline {21}{\ignorespaces \textbf  {Learning Curve for SVM Model}}}{28}{figure.caption.53}\protected@file@percent }
\@writefile{lof}{\contentsline {figure}{\numberline {22}{\ignorespaces \textbf  {Learning Curve for Scikit-learn MLP Classifier}}}{29}{figure.caption.54}\protected@file@percent }
\@writefile{lof}{\contentsline {figure}{\numberline {23}{\ignorespaces \textbf  {Training Curves for Keras MLP model}}}{29}{figure.caption.55}\protected@file@percent }
\@writefile{lof}{\contentsline {figure}{\numberline {24}{\ignorespaces \textbf  {Learning Curves for Logistic Regression Model}}}{30}{figure.caption.56}\protected@file@percent }
\@writefile{lof}{\contentsline {figure}{\numberline {25}{\ignorespaces \textbf  { Learning Curve for Naive Bayes Classifier}}}{30}{figure.caption.57}\protected@file@percent }
\@writefile{lot}{\contentsline {table}{\numberline {3}{\ignorespaces {\bf  Scalability Metrics for Machine Learning Models.}}}{31}{table.caption.59}\protected@file@percent }
\newlabel{tab:ml_scalability}{{3}{31}{\bf Scalability Metrics for Machine Learning Models}{table.caption.59}{}}
\citation{Moulaei2024,Srinivasu2024,Heo2022,Lin2024}
\@writefile{lof}{\contentsline {figure}{\numberline {26}{\ignorespaces Global feature importance (mean absolute SHAP value) for the XGBoost model.}}{33}{figure.caption.65}\protected@file@percent }
\newlabel{fig:shap_bar_xgboost}{{26}{33}{Global feature importance (mean absolute SHAP value) for the XGBoost model}{figure.caption.65}{}}
\citation{Si2025,Hassan2024,Vu2024}
\citation{Moulaei2024,Srinivasu2024,Abujaber2024}
\@writefile{lof}{\contentsline {figure}{\numberline {27}{\ignorespaces Global feature importance (mean absolute SHAP value) for the LightGBM model.}}{34}{figure.caption.66}\protected@file@percent }
\newlabel{fig:shap_bar_lightgbm}{{27}{34}{Global feature importance (mean absolute SHAP value) for the LightGBM model}{figure.caption.66}{}}
\citation{Moulaei2024,Wu2024}
\citation{Gkantzios2023,Dritsas2024,Truong2024}
\@writefile{lof}{\contentsline {figure}{\numberline {28}{\ignorespaces Comparison of global feature importance across all evaluated models.}}{35}{figure.caption.67}\protected@file@percent }
\newlabel{fig:shap_stacked_bar}{{28}{35}{Comparison of global feature importance across all evaluated models}{figure.caption.67}{}}
\@writefile{lof}{\contentsline {figure}{\numberline {29}{\ignorespaces SHAP beeswarm plot showing feature effects across all models. Each point represents a patient, colored by feature value.}}{35}{figure.caption.68}\protected@file@percent }
\newlabel{fig:shap_stacked_beeswarm}{{29}{35}{SHAP beeswarm plot showing feature effects across all models. Each point represents a patient, colored by feature value}{figure.caption.68}{}}
\citation{Mridha2023,Li2025,Shen2025}
\citation{Abujaber2024}
\citation{Hwang2025,Mahin2025,Ahmed2024}
\@writefile{lof}{\contentsline {figure}{\numberline {30}{\ignorespaces SHAP beeswarm plot for the LightGBM model. The plot illustrates how each feature contributes to model predictions across the dataset.}}{36}{figure.caption.69}\protected@file@percent }
\newlabel{fig:shap_beeswarm_lightgbm}{{30}{36}{SHAP beeswarm plot for the LightGBM model. The plot illustrates how each feature contributes to model predictions across the dataset}{figure.caption.69}{}}
\citation{Moulaei2024,Dritsas2024,Si2025,Gao2024}
\citation{Srinivasu2024,Vu2024}
\citation{Gkantzios2023,Tasnim2025}
\@writefile{lof}{\contentsline {figure}{\numberline {31}{\ignorespaces Local SHAP explanation for a low-risk prediction from the XGBoost model. The plot shows how individual features push the prediction away from the base value.}}{37}{figure.caption.70}\protected@file@percent }
\newlabel{fig:shap_local_xgboost_neg}{{31}{37}{Local SHAP explanation for a low-risk prediction from the XGBoost model. The plot shows how individual features push the prediction away from the base value}{figure.caption.70}{}}
\@writefile{lof}{\contentsline {figure}{\numberline {32}{\ignorespaces Local SHAP explanation for a low-risk prediction from the LightGBM model.}}{37}{figure.caption.71}\protected@file@percent }
\newlabel{fig:shap_local_lightgbm_neg}{{32}{37}{Local SHAP explanation for a low-risk prediction from the LightGBM model}{figure.caption.71}{}}
\citation{Mridha2023,Li2025,ElSofany2024,Tasnim2025}
\citation{Hwang2025,Mahin2025,Ahmed2024}
\@writefile{lof}{\contentsline {figure}{\numberline {33}{\ignorespaces Local SHAP explanation for a high-risk prediction from the XGBoost model.}}{38}{figure.caption.72}\protected@file@percent }
\newlabel{fig:shap_local_xgboost_pos}{{33}{38}{Local SHAP explanation for a high-risk prediction from the XGBoost model}{figure.caption.72}{}}
\@writefile{lof}{\contentsline {figure}{\numberline {34}{\ignorespaces Local SHAP explanation for a high-risk prediction from the LightGBM model.}}{38}{figure.caption.73}\protected@file@percent }
\newlabel{fig:shap_local_lightgbm_pos}{{34}{38}{Local SHAP explanation for a high-risk prediction from the LightGBM model}{figure.caption.73}{}}
\@writefile{lof}{\contentsline {figure}{\numberline {35}{\ignorespaces LIME explanation for a low-risk prediction from the LightGBM model. The plot shows the most influential features and their contribution to the prediction.}}{39}{figure.caption.74}\protected@file@percent }
\newlabel{fig:lime_lightgbm_neg}{{35}{39}{LIME explanation for a low-risk prediction from the LightGBM model. The plot shows the most influential features and their contribution to the prediction}{figure.caption.74}{}}
\@writefile{lof}{\contentsline {figure}{\numberline {36}{\ignorespaces LIME explanation for a high-risk prediction from the LightGBM model.}}{39}{figure.caption.75}\protected@file@percent }
\newlabel{fig:lime_lightgbm_pos}{{36}{39}{LIME explanation for a high-risk prediction from the LightGBM model}{figure.caption.75}{}}
\citation{Abujaber2024,Wu2024,Truong2024}
\bibstyle{plos2015}
\bibdata{references}
\bibcite{Lolak2023}{{1}{}{{}}{{}}}
\bibcite{Moulaei2024}{{2}{}{{}}{{}}}
\bibcite{Srinivasu2024}{{3}{}{{}}{{}}}
\bibcite{Heo2022}{{4}{}{{}}{{}}}
\bibcite{Lin2024}{{5}{}{{}}{{}}}
\bibcite{Si2025}{{6}{}{{}}{{}}}
\bibcite{ElSofany2024}{{7}{}{{}}{{}}}
\bibcite{Hassan2024}{{8}{}{{}}{{}}}
\bibcite{Vu2024}{{9}{}{{}}{{}}}
\bibcite{Dritsas2024}{{10}{}{{}}{{}}}
\bibcite{Bhanusri2024}{{11}{}{{}}{{}}}
\bibcite{Wang2021}{{12}{}{{}}{{}}}
\bibcite{Truong2024}{{13}{}{{}}{{}}}
\bibcite{Gao2024}{{14}{}{{}}{{}}}
\bibcite{Shen2025}{{15}{}{{}}{{}}}
\bibcite{Mridha2023}{{16}{}{{}}{{}}}
\bibcite{Li2025}{{17}{}{{}}{{}}}
\bibcite{Pamungkas2022}{{18}{}{{}}{{}}}
\bibcite{Gkantzios2023}{{19}{}{{}}{{}}}
\bibcite{Talaat2024}{{20}{}{{}}{{}}}
\bibcite{Kokkotis2022}{{21}{}{{}}{{}}}
\bibcite{Sethi}{{22}{}{{}}{{}}}
\bibcite{Uddin2023}{{23}{}{{}}{{}}}
\bibcite{Hwang2025}{{24}{}{{}}{{}}}
\bibcite{Tasnim2025}{{25}{}{{}}{{}}}
\bibcite{Wu2024}{{26}{}{{}}{{}}}
\bibcite{Ahmed2024}{{27}{}{{}}{{}}}
\bibcite{Veledar2025}{{28}{}{{}}{{}}}
\bibcite{Liu2025}{{29}{}{{}}{{}}}
\bibcite{Zhu2025}{{30}{}{{}}{{}}}
\bibcite{Abujaber2024}{{31}{}{{}}{{}}}
\bibcite{Mahin2025}{{32}{}{{}}{{}}}
\bibcite{Zheng}{{33}{}{{}}{{}}}
\bibcite{Ribeiro2016}{{34}{}{{}}{{}}}
\providecommand\NAT@force@numbers{}\NAT@force@numbers
\newlabel{LastPage}{{}{43}{Data Availability Statement}{page.43}{}}
\gdef\lastpage@lastpage{43}
\gdef\lastpage@lastpageHy{43}
\gdef \@abspage@last{43}
```
