## Supplementary material for "Machine Learning Models for Predicting Stroke Risk Among Patients with Coronary Heart Disease": Latex Files: Manuscript.bbl

```
\begin{thebibliography}{10}

\bibitem{Lolak2023}
Lolak S, Attia J, McKay GJ, Thakkinstian A.
\newblock Comparing explainable machine learning approaches with traditional
  statistical methods for evaluating stroke risk models: retrospective cohort
  study.
\newblock JMIR Cardio. 2023;7:e47736.

\bibitem{Moulaei2024}
Moulaei K, Afshari L, Moulaei R, Sabet B, Mousavi SM, Afrash MR.
\newblock Explainable artificial intelligence for stroke prediction through
  comparison of deep learning and machine learning models.
\newblock Scientific Reports. 2024;14(1):31392.

\bibitem{Srinivasu2024}
Srinivasu PN, Sirisha U, Sandeep K, Praveen SP, Maguluri LP, Bikku T.
\newblock An interpretable approach with explainable AI for heart stroke
  prediction.
\newblock Diagnostics. 2024;14(2):128.

\bibitem{Heo2022}
Heo J, Yoo J, Lee H, Lee IH, Kim JS, Park E, et~al.
\newblock Prediction of hidden coronary artery disease using machine learning
  in patients with acute ischemic stroke.
\newblock Neurology. 2022;99:e55--e65.

\bibitem{Lin2024}
Lin L, Ding L, Fu Z, Zhang L.
\newblock Machine learning-based models for prediction of the risk of stroke in
  coronary artery disease patients receiving coronary revascularization.
\newblock PLOS ONE. 2024;19:e0296402.

\bibitem{Si2025}
Si Y, Abdollahi A, Ashrafi N, Placencia G, Pishgar E, Alaei K, et~al.
\newblock Optimized feature selection and advanced machine learning for stroke
  risk prediction in revascularized coronary artery disease patients.
\newblock BMC Medical Informatics and Decision Making. 2025;25(1):276.

\bibitem{ElSofany2024}
El-Sofany H, Bouallegue B, El-Latif YMA.
\newblock A proposed technique for predicting heart disease using machine
  learning algorithms and an explainable AI method.
\newblock Scientific Reports. 2024;14(1):23277.

\bibitem{Hassan2024}
Hassan A, Gulzar~Ahmad S, Ullah~Munir E, Ali~Khan I, Ramzan N.
\newblock Predictive modelling and identification of key risk factors for
  stroke using machine learning.
\newblock Scientific Reports. 2024;14:11498.

\bibitem{Vu2024}
Vu T, Kokubo Y, Inoue M, Yamamoto M, Mohsen A, Martin-Morales A, et~al.
\newblock Machine learning approaches for stroke risk prediction: findings from
  the Suita Study.
\newblock Journal of Cardiovascular Development and Disease. 2024;11:207.

\bibitem{Dritsas2024}
Dritsas E, Trigka M.
\newblock Application of Deep Learning for Heart Attack Prediction with
  Explainable Artificial Intelligence.
\newblock Computers. 2024;13(10):244.

\bibitem{Bhanusri2024}
Bhanusri K, Reddy KN, Gnaneswarachary P, Nair PC, Sampath N.
\newblock Heart Stroke Prediction Using Machine Learning and Explainable AI
  Insights.
\newblock In: 2024 IEEE International Conference on Information Technology,
  Electronics and Intelligent Communication Systems (ICITEICS). IEEE; 2024. p.
  1--7.

\bibitem{Wang2021}
Wang K, Tian J, Zheng C, Yang H, Ren J, Liu Y, et~al.
\newblock Interpretable prediction of 3-year all-cause mortality in patients
  with heart failure caused by coronary heart disease based on machine learning
  and SHAP.
\newblock Computers in Biology and Medicine. 2021;137:104813.

\bibitem{Truong2024}
Truong B, Zheng J, Hornsby L, Fox B, Chou C, Qian J.
\newblock Development and validation of machine learning algorithms to predict
  1-Year ischemic stroke and bleeding events in patients with atrial
  fibrillation and Cancer.
\newblock Cardiovascular Toxicology. 2024;24:365--374.

\bibitem{Gao2024}
Gao J, Mar P, Tang ZZ, Chen G.
\newblock Fair prediction of 2-year stroke risk in patients with atrial
  fibrillation.
\newblock Journal of the American Medical Informatics Association.
  2024;31:2820--2828.

\bibitem{Shen2025}
Shen D, Li J, Teng S, Li M, Tang X.
\newblock Development and validation of a nomogram for predicting frailty risk
  among older patients with ischaemic stroke.
\newblock Journal of Clinical Nursing. 2025;34:4186--4201.

\bibitem{Mridha2023}
Mridha K, Ghimire S, Shin J, Aran A, Uddin MM, Mridha MF.
\newblock Automated stroke prediction using machine learning: an explainable
  and exploratory study with a web application for early intervention.
\newblock IEEE Access. 2023;11:52288--52308.

\bibitem{Li2025}
Li Q, Wang X, Ye Q, Li L, He X, Liu L.
\newblock A prediction model for stroke risk based on explainable machine
  learning.
\newblock Medicine. 2025;104(40):e44718.

\bibitem{Pamungkas2022}
Pamungkas Y, Wibawa AD, Cahya MD.
\newblock Electronic medical record data analysis and prediction of stroke
  disease using Explainable Artificial Intelligence (XAI).
\newblock Kinetik: Game Technology, Information System, Computer Network,
  Computing, Electronics, and Control. 2022;.

\bibitem{Gkantzios2023}
Gkantzios A, Kokkotis C, Tsiptsios D, Moustakidis S, Gkartzonika E, Avramidis
  T, et~al.
\newblock From admission to discharge: predicting national institutes of health
  stroke scale progression in stroke patients using biomarkers and explainable
  machine learning.
\newblock Journal of Personalized Medicine. 2023;13(9):1375.

\bibitem{Talaat2024}
Talaat FM, Elnaggar AR, Shaban WM, Shehata M, Elhosseini M.
\newblock CardioRiskNet: A hybrid AI-based model for explainable risk
  prediction and prognosis in cardiovascular disease.
\newblock Bioengineering. 2024;11(8):822.

\bibitem{Kokkotis2022}
Kokkotis C, Giarmatzis G, Giannakou E, Moustakidis S, Tsatalas T, Tsiptsios D,
  et~al.
\newblock An explainable machine learning pipeline for stroke prediction on
  imbalanced data.
\newblock Diagnostics. 2022;12(10):2392.

\bibitem{Sethi}
Sethi A, Dharmavaram S, Somasundaram SK.
\newblock Explainable artificial intelligence (XAI) approach to heart disease
  prediction.
\newblock In: 3rd International Conference on Artificial Intelligence for
  Internet of Things; 2024. p. 1--6.

\bibitem{Uddin2023}
Uddin MJ, Kumar~Sarker P, Hoque N, Aktar S, Ahmad MM.
\newblock An Explainable machine learning framework for early detection of
  Stroke.
\newblock International Multilingual Journal of Science and Technology. 2023;8.

\bibitem{Hwang2025}
Hwang YS, Kim S, Yim I, Park Y, Kang S, Jo HS.
\newblock Predicting the likelihood of readmission in patients with ischemic
  Stroke: An explainable machine learning approach using common data model
  data.
\newblock International Journal of Medical Informatics. 2025;195:105754.

\bibitem{Tasnim2025}
Tasnim AF, Rahman R, Prabha M, Hossain MA, Nilima SI, Al~Mahmud MA, et~al.
\newblock Explainable machine learning algorithms to predict cardiovascular
  strokes.
\newblock Engineering, Technology \& Applied Science Research.
  2025;15:20131--20137.

\bibitem{Wu2024}
Wu C, Zhu S, Wang Q, Xu Y, Mo X, Xu W, et~al.
\newblock Development, validation, and visualization of a novel nomogram to
  predict depression risk in patients with stroke.
\newblock Journal of Affective Disorders. 2024;365:351--358.

\bibitem{Ahmed2024}
Ahmed R, Varshney A, Ashraf Z, Farooqui NA, Pathak RS.
\newblock Enhanced stroke risk prediction: a fusion of machine learning models
  for improved healthcare strategies.
\newblock SN Computer Science. 2024;5:1078.

\bibitem{Veledar2025}
Veledar E, Zhou L, Veledar O, Gardener H, Gutierrez CM, Brown SC, et~al.
\newblock Identifying determinants of readmission and death post-stroke using
  explainable machine learning.
\newblock PloS One. 2025;20(9):e0332371.

\bibitem{Liu2025}
Liu J, Gu Y, Wang D, Xia X, Li X.
\newblock Prediction of the short-term prognosis of acute ischaemic Stroke in
  patients with high treatment platelet reactivity using explainable machine
  learning.
\newblock Scientific Reports. 2025;15(1):36696.

\bibitem{Zhu2025}
Zhu H, Ye Q, Wang S, Cai H, Maimaiti M, Lai J, et~al.
\newblock An Explainable Two-Stage Machine Learning Model for Predicting the
  Post-Thrombolysis Complications in Stroke Patients: A Multi-Center Study.
\newblock Research. 2025;8:0817.

\bibitem{Abujaber2024}
Abujaber AA, Albalkhi I, Imam Y, Nashwan A, Akhtar N, Alkhawaldeh IM.
\newblock Machine learning-based prognostication of mortality in stroke
  patients.
\newblock Heliyon. 2024;10:7.

\bibitem{Mahin2025}
Mahin MA, Islam MM, Alam MZ, Pollob AD, Zaman O.
\newblock Enhancing Stroke Risk Prediction with Explainable AI: Leveraging
  Resampling and Machine Learning for Improved Accuracy.
\newblock Journal of Neurointervention and Stroke. 2025;1(2):63--71.

\bibitem{Zheng}
Zheng K. Heart disease dataset; 2025.
\newblock IEEE Dataport.
\newblock Available from: \url{https://dx.doi.org/10.21227/49m4-zh81}.

\bibitem{Ribeiro2016}
Ribeiro MT, Singh S, Guestrin C.
\newblock Why Should I Trust You? Explaining the Predictions of Any Classifier.
\newblock In: Proceedings of the 22nd ACM SIGKDD International Conference on
  Knowledge Discovery and Data Mining. ACM; 2016. p. 1135--1144.

\end{thebibliography}
```
