## Supplementary material for "Machine Learning Models for Predicting Stroke Risk Among Patients with Coronary Heart Disease": Latex Files: Manuscript.blg

```
This is BibTeX, Version 0.99d
Capacity: max_strings=200000, hash_size=200000, hash_prime=170003
The top-level auxiliary file: Manuscript.aux
Reallocating 'name_of_file' (item size: 1) to 9 items.
The style file: plos2015.bst
Illegal, another \bibstyle command---line 89 of file Manuscript.aux
 : \bibstyle
 :          {plos2015}
I'm skipping whatever remains of this command
Reallocating 'name_of_file' (item size: 1) to 11 items.
Database file #1: references.bib
Reallocating 'glb_str_end' (item size: 4) to 20 items.
Reallocating 'glb_str_ptr' (item size: 4) to 20 items.
Reallocating 'global_strs' (item size: 1) to 4000000 items.
Reallocating 'wiz_functions' (item size: 4) to 6000 items.
You've used 34 entries,
            3058 wiz_defined-function locations,
            851 strings with 12529 characters,
and the built_in function-call counts, 68905 in all, are:
= -- 8769
> -- 716
< -- 3
+ -- 575
- -- 179
* -- 5753
:= -- 7415
add.period$ -- 134
call.type$ -- 34
change.case$ -- 6
chr.to.int$ -- 0
cite$ -- 34
duplicate$ -- 6078
empty$ -- 6429
format.name$ -- 212
if$ -- 16088
int.to.chr$ -- 0
int.to.str$ -- 34
missing$ -- 379
newline$ -- 173
num.names$ -- 34
pop$ -- 609
preamble$ -- 1
purify$ -- 0
quote$ -- 0
skip$ -- 598
stack$ -- 0
substring$ -- 12956
swap$ -- 894
text.length$ -- 3
text.prefix$ -- 0
top$ -- 0
type$ -- 0
warning$ -- 0
while$ -- 386
width$ -- 36
write$ -- 377
(There was 1 error message)
```
