## Supplementary material for "Machine Learning Models for Predicting Stroke Risk Among Patients with Coronary Heart Disease": Latex Files: Manuscript.log

```
This is pdfTeX, Version 3.141592653-2.6-1.40.27 (MiKTeX 25.4) (preloaded format=pdflatex 2025.12.15)  17 DEC 2025 21:39
entering extended mode
 restricted \write18 enabled.
 %&-line parsing enabled.
**./Manuscript.tex
(Manuscript.tex
LaTeX2e <2025-11-01>
L3 programming layer <2025-11-06>
(D:\Miktex\tex/latex/base\article.cls
Document Class: article 2025/01/22 v1.4n Standard LaTeX document class
(D:\Miktex\tex/latex/base\size10.clo
File: size10.clo 2025/01/22 v1.4n Standard LaTeX file (size option)
)
\c@part=\count275
\c@section=\count276
\c@subsection=\count277
\c@subsubsection=\count278
\c@paragraph=\count279
\c@subparagraph=\count280
\c@figure=\count281
\c@table=\count282
\abovecaptionskip=\skip49
\belowcaptionskip=\skip50
\bibindent=\dimen148
)
(D:\Miktex\tex/latex/geometry\geometry.sty
Package: geometry 2020/01/02 v5.9 Page Geometry

(D:\Miktex\tex/latex/graphics\keyval.sty
Package: keyval 2022/05/29 v1.15 key=value parser (DPC)
\KV@toks@=\toks17
)
(D:\Miktex\tex/generic/iftex\ifvtex.sty
Package: ifvtex 2019/10/25 v1.7 ifvtex legacy package. Use iftex instead.
 (D:\Miktex\tex/generic/iftex\iftex.sty
Package: iftex 2024/12/12 v1.0g TeX engine tests
))
\Gm@cnth=\count283
\Gm@cntv=\count284
\c@Gm@tempcnt=\count285
\Gm@bindingoffset=\dimen149
\Gm@wd@mp=\dimen150
\Gm@odd@mp=\dimen151
\Gm@even@mp=\dimen152
\Gm@layoutwidth=\dimen153
\Gm@layoutheight=\dimen154
\Gm@layouthoffset=\dimen155
\Gm@layoutvoffset=\dimen156
\Gm@dimlist=\toks18
 (D:\Miktex\tex/latex/geometry\geometry.cfg))
(D:\Miktex\tex/latex/amsmath\amsmath.sty
Package: amsmath 2025/07/09 v2.17z AMS math features
\@mathmargin=\skip51

For additional information on amsmath, use the `?' option.
(D:\Miktex\tex/latex/amsmath\amstext.sty
Package: amstext 2024/11/17 v2.01 AMS text

(D:\Miktex\tex/latex/amsmath\amsgen.sty
File: amsgen.sty 1999/11/30 v2.0 generic functions
\@emptytoks=\toks19
\ex@=\dimen157
))
(D:\Miktex\tex/latex/amsmath\amsbsy.sty
Package: amsbsy 1999/11/29 v1.2d Bold Symbols
\pmbraise@=\dimen158
)
(D:\Miktex\tex/latex/amsmath\amsopn.sty
Package: amsopn 2022/04/08 v2.04 operator names
)
\inf@bad=\count286
LaTeX Info: Redefining \frac on input line 233.
\uproot@=\count287
\leftroot@=\count288
LaTeX Info: Redefining \overline on input line 398.
LaTeX Info: Redefining \colon on input line 409.
\classnum@=\count289
\DOTSCASE@=\count290
LaTeX Info: Redefining \ldots on input line 495.
LaTeX Info: Redefining \dots on input line 498.
LaTeX Info: Redefining \cdots on input line 619.
\Mathstrutbox@=\box53
\strutbox@=\box54
LaTeX Info: Redefining \big on input line 721.
LaTeX Info: Redefining \Big on input line 722.
LaTeX Info: Redefining \bigg on input line 723.
LaTeX Info: Redefining \Bigg on input line 724.
\big@size=\dimen159
LaTeX Font Info:    Redeclaring font encoding OML on input line 742.
LaTeX Font Info:    Redeclaring font encoding OMS on input line 743.
\macc@depth=\count291
LaTeX Info: Redefining \bmod on input line 904.
LaTeX Info: Redefining \pmod on input line 909.
LaTeX Info: Redefining \smash on input line 939.
LaTeX Info: Redefining \relbar on input line 969.
LaTeX Info: Redefining \Relbar on input line 970.
\c@MaxMatrixCols=\count292
\dotsspace@=\muskip17
\c@parentequation=\count293
\dspbrk@lvl=\count294
\tag@help=\toks20
\row@=\count295
\column@=\count296
\maxfields@=\count297
\andhelp@=\toks21
\eqnshift@=\dimen160
\alignsep@=\dimen161
\tagshift@=\dimen162
\tagwidth@=\dimen163
\totwidth@=\dimen164
\lineht@=\dimen165
\@envbody=\toks22
\multlinegap=\skip52
\multlinetaggap=\skip53
\mathdisplay@stack=\toks23
LaTeX Info: Redefining \[ on input line 2950.
LaTeX Info: Redefining \] on input line 2951.
)
(D:\Miktex\tex/latex/amsfonts\amssymb.sty
Package: amssymb 2013/01/14 v3.01 AMS font symbols

(D:\Miktex\tex/latex/amsfonts\amsfonts.sty
Package: amsfonts 2013/01/14 v3.01 Basic AMSFonts support
\symAMSa=\mathgroup4
\symAMSb=\mathgroup5
LaTeX Font Info:    Redeclaring math symbol \hbar on input line 98.
LaTeX Font Info:    Overwriting math alphabet `\mathfrak' in version `bold'
(Font)                  U/euf/m/n --> U/euf/b/n on input line 106.
))
(D:\Miktex\tex/latex/changepage\changepage.sty
Package: changepage 2009/10/20 v1.0c check page and change page layout
\c@cp@cntr=\count298
\cp@tempcnt=\count299
)
(D:\Miktex\tex/latex/base\inputenc.sty
Package: inputenc 2024/02/08 v1.3d Input encoding file
\inpenc@prehook=\toks24
\inpenc@posthook=\toks25
 (D:\Miktex\tex/latex/ucs\utf8x.def
File: utf8x.def 2023/11/09 UCS: Input encoding UTF-8


Package ucs Info: utf8x disabled, assuming standard utf8 processing
(ucs)             load ucs package to force utf8x processing.

(D:\Miktex\tex/latex/base\utf8.def
File: utf8.def 2022/06/07 v1.3c UTF-8 support
Now handling font encoding OML ...
... no UTF-8 mapping file for font encoding OML
Now handling font encoding OMS ...
... processing UTF-8 mapping file for font encoding OMS
 (D:\Miktex\tex/latex/base\omsenc.dfu
File: omsenc.dfu 2022/06/07 v1.3c UTF-8 support
   defining Unicode char U+00A7 (decimal 167)
   defining Unicode char U+00B6 (decimal 182)
   defining Unicode char U+00B7 (decimal 183)
   defining Unicode char U+2020 (decimal 8224)
   defining Unicode char U+2021 (decimal 8225)
   defining Unicode char U+2022 (decimal 8226)
)
Now handling font encoding OT1 ...
... processing UTF-8 mapping file for font encoding OT1

(D:\Miktex\tex/latex/base\ot1enc.dfu
File: ot1enc.dfu 2022/06/07 v1.3c UTF-8 support
   defining Unicode char U+00A0 (decimal 160)
   defining Unicode char U+00A1 (decimal 161)
   defining Unicode char U+00A3 (decimal 163)
   defining Unicode char U+00AD (decimal 173)
   defining Unicode char U+00B8 (decimal 184)
   defining Unicode char U+00BF (decimal 191)
   defining Unicode char U+00C5 (decimal 197)
   defining Unicode char U+00C6 (decimal 198)
   defining Unicode char U+00D8 (decimal 216)
   defining Unicode char U+00DF (decimal 223)
   defining Unicode char U+00E6 (decimal 230)
   defining Unicode char U+00EC (decimal 236)
   defining Unicode char U+00ED (decimal 237)
   defining Unicode char U+00EE (decimal 238)
   defining Unicode char U+00EF (decimal 239)
   defining Unicode char U+00F8 (decimal 248)
   defining Unicode char U+0131 (decimal 305)
   defining Unicode char U+0141 (decimal 321)
   defining Unicode char U+0142 (decimal 322)
   defining Unicode char U+0152 (decimal 338)
   defining Unicode char U+0153 (decimal 339)
   defining Unicode char U+0174 (decimal 372)
   defining Unicode char U+0175 (decimal 373)
   defining Unicode char U+0176 (decimal 374)
   defining Unicode char U+0177 (decimal 375)
   defining Unicode char U+0218 (decimal 536)
   defining Unicode char U+0219 (decimal 537)
   defining Unicode char U+021A (decimal 538)
   defining Unicode char U+021B (decimal 539)
   defining Unicode char U+0237 (decimal 567)
   defining Unicode char U+2013 (decimal 8211)
   defining Unicode char U+2014 (decimal 8212)
   defining Unicode char U+2018 (decimal 8216)
   defining Unicode char U+2019 (decimal 8217)
   defining Unicode char U+201C (decimal 8220)
   defining Unicode char U+201D (decimal 8221)
   defining Unicode char U+FB00 (decimal 64256)
   defining Unicode char U+FB01 (decimal 64257)
   defining Unicode char U+FB02 (decimal 64258)
   defining Unicode char U+FB03 (decimal 64259)
   defining Unicode char U+FB04 (decimal 64260)
   defining Unicode char U+FB05 (decimal 64261)
   defining Unicode char U+FB06 (decimal 64262)
)
Now handling font encoding T1 ...
... processing UTF-8 mapping file for font encoding T1
 (D:\Miktex\tex/latex/base\t1enc.dfu
File: t1enc.dfu 2022/06/07 v1.3c UTF-8 support
   defining Unicode char U+00A0 (decimal 160)
   defining Unicode char U+00A1 (decimal 161)
   defining Unicode char U+00A3 (decimal 163)
   defining Unicode char U+00AB (decimal 171)
   defining Unicode char U+00AD (decimal 173)
   defining Unicode char U+00BB (decimal 187)
   defining Unicode char U+00BF (decimal 191)
   defining Unicode char U+00C0 (decimal 192)
   defining Unicode char U+00C1 (decimal 193)
   defining Unicode char U+00C2 (decimal 194)
   defining Unicode char U+00C3 (decimal 195)
   defining Unicode char U+00C4 (decimal 196)
   defining Unicode char U+00C5 (decimal 197)
   defining Unicode char U+00C6 (decimal 198)
   defining Unicode char U+00C7 (decimal 199)
   defining Unicode char U+00C8 (decimal 200)
   defining Unicode char U+00C9 (decimal 201)
   defining Unicode char U+00CA (decimal 202)
   defining Unicode char U+00CB (decimal 203)
   defining Unicode char U+00CC (decimal 204)
   defining Unicode char U+00CD (decimal 205)
   defining Unicode char U+00CE (decimal 206)
   defining Unicode char U+00CF (decimal 207)
   defining Unicode char U+00D0 (decimal 208)
   defining Unicode char U+00D1 (decimal 209)
   defining Unicode char U+00D2 (decimal 210)
   defining Unicode char U+00D3 (decimal 211)
   defining Unicode char U+00D4 (decimal 212)
   defining Unicode char U+00D5 (decimal 213)
   defining Unicode char U+00D6 (decimal 214)
   defining Unicode char U+00D8 (decimal 216)
   defining Unicode char U+00D9 (decimal 217)
   defining Unicode char U+00DA (decimal 218)
   defining Unicode char U+00DB (decimal 219)
   defining Unicode char U+00DC (decimal 220)
   defining Unicode char U+00DD (decimal 221)
   defining Unicode char U+00DE (decimal 222)
   defining Unicode char U+00DF (decimal 223)
   defining Unicode char U+00E0 (decimal 224)
   defining Unicode char U+00E1 (decimal 225)
   defining Unicode char U+00E2 (decimal 226)
   defining Unicode char U+00E3 (decimal 227)
   defining Unicode char U+00E4 (decimal 228)
   defining Unicode char U+00E5 (decimal 229)
   defining Unicode char U+00E6 (decimal 230)
   defining Unicode char U+00E7 (decimal 231)
   defining Unicode char U+00E8 (decimal 232)
   defining Unicode char U+00E9 (decimal 233)
   defining Unicode char U+00EA (decimal 234)
   defining Unicode char U+00EB (decimal 235)
   defining Unicode char U+00EC (decimal 236)
   defining Unicode char U+00ED (decimal 237)
   defining Unicode char U+00EE (decimal 238)
   defining Unicode char U+00EF (decimal 239)
   defining Unicode char U+00F0 (decimal 240)
   defining Unicode char U+00F1 (decimal 241)
   defining Unicode char U+00F2 (decimal 242)
   defining Unicode char U+00F3 (decimal 243)
   defining Unicode char U+00F4 (decimal 244)
   defining Unicode char U+00F5 (decimal 245)
   defining Unicode char U+00F6 (decimal 246)
   defining Unicode char U+00F8 (decimal 248)
   defining Unicode char U+00F9 (decimal 249)
   defining Unicode char U+00FA (decimal 250)
   defining Unicode char U+00FB (decimal 251)
   defining Unicode char U+00FC (decimal 252)
   defining Unicode char U+00FD (decimal 253)
   defining Unicode char U+00FE (decimal 254)
   defining Unicode char U+00FF (decimal 255)
   defining Unicode char U+0100 (decimal 256)
   defining Unicode char U+0101 (decimal 257)
   defining Unicode char U+0102 (decimal 258)
   defining Unicode char U+0103 (decimal 259)
   defining Unicode char U+0104 (decimal 260)
   defining Unicode char U+0105 (decimal 261)
   defining Unicode char U+0106 (decimal 262)
   defining Unicode char U+0107 (decimal 263)
   defining Unicode char U+0108 (decimal 264)
   defining Unicode char U+0109 (decimal 265)
   defining Unicode char U+010A (decimal 266)
   defining Unicode char U+010B (decimal 267)
   defining Unicode char U+010C (decimal 268)
   defining Unicode char U+010D (decimal 269)
   defining Unicode char U+010E (decimal 270)
   defining Unicode char U+010F (decimal 271)
   defining Unicode char U+0110 (decimal 272)
   defining Unicode char U+0111 (decimal 273)
   defining Unicode char U+0112 (decimal 274)
   defining Unicode char U+0113 (decimal 275)
   defining Unicode char U+0114 (decimal 276)
   defining Unicode char U+0115 (decimal 277)
   defining Unicode char U+0116 (decimal 278)
   defining Unicode char U+0117 (decimal 279)
   defining Unicode char U+0118 (decimal 280)
   defining Unicode char U+0119 (decimal 281)
   defining Unicode char U+011A (decimal 282)
   defining Unicode char U+011B (decimal 283)
   defining Unicode char U+011C (decimal 284)
   defining Unicode char U+011D (decimal 285)
   defining Unicode char U+011E (decimal 286)
   defining Unicode char U+011F (decimal 287)
   defining Unicode char U+0120 (decimal 288)
   defining Unicode char U+0121 (decimal 289)
   defining Unicode char U+0122 (decimal 290)
   defining Unicode char U+0123 (decimal 291)
   defining Unicode char U+0124 (decimal 292)
   defining Unicode char U+0125 (decimal 293)
   defining Unicode char U+0128 (decimal 296)
   defining Unicode char U+0129 (decimal 297)
   defining Unicode char U+012A (decimal 298)
   defining Unicode char U+012B (decimal 299)
   defining Unicode char U+012C (decimal 300)
   defining Unicode char U+012D (decimal 301)
   defining Unicode char U+012E (decimal 302)
   defining Unicode char U+012F (decimal 303)
   defining Unicode char U+0130 (decimal 304)
   defining Unicode char U+0131 (decimal 305)
   defining Unicode char U+0132 (decimal 306)
   defining Unicode char U+0133 (decimal 307)
   defining Unicode char U+0134 (decimal 308)
   defining Unicode char U+0135 (decimal 309)
   defining Unicode char U+0136 (decimal 310)
   defining Unicode char U+0137 (decimal 311)
   defining Unicode char U+0139 (decimal 313)
   defining Unicode char U+013A (decimal 314)
   defining Unicode char U+013B (decimal 315)
   defining Unicode char U+013C (decimal 316)
   defining Unicode char U+013D (decimal 317)
   defining Unicode char U+013E (decimal 318)
   defining Unicode char U+0141 (decimal 321)
   defining Unicode char U+0142 (decimal 322)
   defining Unicode char U+0143 (decimal 323)
   defining Unicode char U+0144 (decimal 324)
   defining Unicode char U+0145 (decimal 325)
   defining Unicode char U+0146 (decimal 326)
   defining Unicode char U+0147 (decimal 327)
   defining Unicode char U+0148 (decimal 328)
   defining Unicode char U+014A (decimal 330)
   defining Unicode char U+014B (decimal 331)
   defining Unicode char U+014C (decimal 332)
   defining Unicode char U+014D (decimal 333)
   defining Unicode char U+014E (decimal 334)
   defining Unicode char U+014F (decimal 335)
   defining Unicode char U+0150 (decimal 336)
   defining Unicode char U+0151 (decimal 337)
   defining Unicode char U+0152 (decimal 338)
   defining Unicode char U+0153 (decimal 339)
   defining Unicode char U+0154 (decimal 340)
   defining Unicode char U+0155 (decimal 341)
   defining Unicode char U+0156 (decimal 342)
   defining Unicode char U+0157 (decimal 343)
   defining Unicode char U+0158 (decimal 344)
   defining Unicode char U+0159 (decimal 345)
   defining Unicode char U+015A (decimal 346)
   defining Unicode char U+015B (decimal 347)
   defining Unicode char U+015C (decimal 348)
   defining Unicode char U+015D (decimal 349)
   defining Unicode char U+015E (decimal 350)
   defining Unicode char U+015F (decimal 351)
   defining Unicode char U+0160 (decimal 352)
   defining Unicode char U+0161 (decimal 353)
   defining Unicode char U+0162 (decimal 354)
   defining Unicode char U+0163 (decimal 355)
   defining Unicode char U+0164 (decimal 356)
   defining Unicode char U+0165 (decimal 357)
   defining Unicode char U+0168 (decimal 360)
   defining Unicode char U+0169 (decimal 361)
   defining Unicode char U+016A (decimal 362)
   defining Unicode char U+016B (decimal 363)
   defining Unicode char U+016C (decimal 364)
   defining Unicode char U+016D (decimal 365)
   defining Unicode char U+016E (decimal 366)
   defining Unicode char U+016F (decimal 367)
   defining Unicode char U+0170 (decimal 368)
   defining Unicode char U+0171 (decimal 369)
   defining Unicode char U+0172 (decimal 370)
   defining Unicode char U+0173 (decimal 371)
   defining Unicode char U+0174 (decimal 372)
   defining Unicode char U+0175 (decimal 373)
   defining Unicode char U+0176 (decimal 374)
   defining Unicode char U+0177 (decimal 375)
   defining Unicode char U+0178 (decimal 376)
   defining Unicode char U+0179 (decimal 377)
   defining Unicode char U+017A (decimal 378)
   defining Unicode char U+017B (decimal 379)
   defining Unicode char U+017C (decimal 380)
   defining Unicode char U+017D (decimal 381)
   defining Unicode char U+017E (decimal 382)
   defining Unicode char U+01C4 (decimal 452)
   defining Unicode char U+01C5 (decimal 453)
   defining Unicode char U+01C6 (decimal 454)
   defining Unicode char U+01C7 (decimal 455)
   defining Unicode char U+01C8 (decimal 456)
   defining Unicode char U+01C9 (decimal 457)
   defining Unicode char U+01CA (decimal 458)
   defining Unicode char U+01CB (decimal 459)
   defining Unicode char U+01CC (decimal 460)
   defining Unicode char U+01CD (decimal 461)
   defining Unicode char U+01CE (decimal 462)
   defining Unicode char U+01CF (decimal 463)
   defining Unicode char U+01D0 (decimal 464)
   defining Unicode char U+01D1 (decimal 465)
   defining Unicode char U+01D2 (decimal 466)
   defining Unicode char U+01D3 (decimal 467)
   defining Unicode char U+01D4 (decimal 468)
   defining Unicode char U+01E2 (decimal 482)
   defining Unicode char U+01E3 (decimal 483)
   defining Unicode char U+01E6 (decimal 486)
   defining Unicode char U+01E7 (decimal 487)
   defining Unicode char U+01E8 (decimal 488)
   defining Unicode char U+01E9 (decimal 489)
   defining Unicode char U+01EA (decimal 490)
   defining Unicode char U+01EB (decimal 491)
   defining Unicode char U+01F0 (decimal 496)
   defining Unicode char U+01F4 (decimal 500)
   defining Unicode char U+01F5 (decimal 501)
   defining Unicode char U+0218 (decimal 536)
   defining Unicode char U+0219 (decimal 537)
   defining Unicode char U+021A (decimal 538)
   defining Unicode char U+021B (decimal 539)
   defining Unicode char U+0232 (decimal 562)
   defining Unicode char U+0233 (decimal 563)
   defining Unicode char U+0237 (decimal 567)
   defining Unicode char U+02D9 (decimal 729)
   defining Unicode char U+02DB (decimal 731)
   defining Unicode char U+1E02 (decimal 7682)
   defining Unicode char U+1E03 (decimal 7683)
   defining Unicode char U+1E0D (decimal 7693)
   defining Unicode char U+1E1E (decimal 7710)
   defining Unicode char U+1E1F (decimal 7711)
   defining Unicode char U+1E25 (decimal 7717)
   defining Unicode char U+1E30 (decimal 7728)
   defining Unicode char U+1E31 (decimal 7729)
   defining Unicode char U+1E37 (decimal 7735)
   defining Unicode char U+1E8E (decimal 7822)
   defining Unicode char U+1E8F (decimal 7823)
   defining Unicode char U+1E43 (decimal 7747)
   defining Unicode char U+1E45 (decimal 7749)
   defining Unicode char U+1E47 (decimal 7751)
   defining Unicode char U+1E5B (decimal 7771)
   defining Unicode char U+1E63 (decimal 7779)
   defining Unicode char U+1E6D (decimal 7789)
   defining Unicode char U+1E90 (decimal 7824)
   defining Unicode char U+1E91 (decimal 7825)
   defining Unicode char U+1E9E (decimal 7838)
   defining Unicode char U+1EF2 (decimal 7922)
   defining Unicode char U+1EF3 (decimal 7923)
   defining Unicode char U+200C (decimal 8204)
   defining Unicode char U+2010 (decimal 8208)
   defining Unicode char U+2011 (decimal 8209)
   defining Unicode char U+2012 (decimal 8210)
   defining Unicode char U+2013 (decimal 8211)
   defining Unicode char U+2014 (decimal 8212)
   defining Unicode char U+2015 (decimal 8213)
   defining Unicode char U+2018 (decimal 8216)
   defining Unicode char U+2019 (decimal 8217)
   defining Unicode char U+201A (decimal 8218)
   defining Unicode char U+201C (decimal 8220)
   defining Unicode char U+201D (decimal 8221)
   defining Unicode char U+201E (decimal 8222)
   defining Unicode char U+2030 (decimal 8240)
   defining Unicode char U+2031 (decimal 8241)
   defining Unicode char U+2039 (decimal 8249)
   defining Unicode char U+203A (decimal 8250)
   defining Unicode char U+2423 (decimal 9251)
   defining Unicode char U+1E20 (decimal 7712)
   defining Unicode char U+1E21 (decimal 7713)
   defining Unicode char U+FB00 (decimal 64256)
   defining Unicode char U+FB01 (decimal 64257)
   defining Unicode char U+FB02 (decimal 64258)
   defining Unicode char U+FB03 (decimal 64259)
   defining Unicode char U+FB04 (decimal 64260)
   defining Unicode char U+FB05 (decimal 64261)
   defining Unicode char U+FB06 (decimal 64262)
)
Now handling font encoding TS1 ...
... processing UTF-8 mapping file for font encoding TS1

(D:\Miktex\tex/latex/base\ts1enc.dfu
File: ts1enc.dfu 2022/06/07 v1.3c UTF-8 support
   defining Unicode char U+00A2 (decimal 162)
   defining Unicode char U+00A3 (decimal 163)
   defining Unicode char U+00A4 (decimal 164)
   defining Unicode char U+00A5 (decimal 165)
   defining Unicode char U+00A6 (decimal 166)
   defining Unicode char U+00A7 (decimal 167)
   defining Unicode char U+00A8 (decimal 168)
   defining Unicode char U+00A9 (decimal 169)
   defining Unicode char U+00AA (decimal 170)
   defining Unicode char U+00AC (decimal 172)
   defining Unicode char U+00AE (decimal 174)
   defining Unicode char U+00AF (decimal 175)
   defining Unicode char U+00B0 (decimal 176)
   defining Unicode char U+00B1 (decimal 177)
   defining Unicode char U+00B2 (decimal 178)
   defining Unicode char U+00B3 (decimal 179)
   defining Unicode char U+00B4 (decimal 180)
   defining Unicode char U+00B5 (decimal 181)
   defining Unicode char U+00B6 (decimal 182)
   defining Unicode char U+00B7 (decimal 183)
   defining Unicode char U+00B9 (decimal 185)
   defining Unicode char U+00BA (decimal 186)
   defining Unicode char U+00BC (decimal 188)
   defining Unicode char U+00BD (decimal 189)
   defining Unicode char U+00BE (decimal 190)
   defining Unicode char U+00D7 (decimal 215)
   defining Unicode char U+00F7 (decimal 247)
   defining Unicode char U+0192 (decimal 402)
   defining Unicode char U+02C7 (decimal 711)
   defining Unicode char U+02D8 (decimal 728)
   defining Unicode char U+02DD (decimal 733)
   defining Unicode char U+0E3F (decimal 3647)
   defining Unicode char U+2016 (decimal 8214)
   defining Unicode char U+2020 (decimal 8224)
   defining Unicode char U+2021 (decimal 8225)
   defining Unicode char U+2022 (decimal 8226)
   defining Unicode char U+2030 (decimal 8240)
   defining Unicode char U+2031 (decimal 8241)
   defining Unicode char U+203B (decimal 8251)
   defining Unicode char U+203D (decimal 8253)
   defining Unicode char U+2044 (decimal 8260)
   defining Unicode char U+204E (decimal 8270)
   defining Unicode char U+2052 (decimal 8274)
   defining Unicode char U+20A1 (decimal 8353)
   defining Unicode char U+20A4 (decimal 8356)
   defining Unicode char U+20A6 (decimal 8358)
   defining Unicode char U+20A9 (decimal 8361)
   defining Unicode char U+20AB (decimal 8363)
   defining Unicode char U+20AC (decimal 8364)
   defining Unicode char U+20B1 (decimal 8369)
   defining Unicode char U+2103 (decimal 8451)
   defining Unicode char U+2116 (decimal 8470)
   defining Unicode char U+2117 (decimal 8471)
   defining Unicode char U+211E (decimal 8478)
   defining Unicode char U+2120 (decimal 8480)
   defining Unicode char U+2122 (decimal 8482)
   defining Unicode char U+2126 (decimal 8486)
   defining Unicode char U+2127 (decimal 8487)
   defining Unicode char U+212E (decimal 8494)
   defining Unicode char U+2190 (decimal 8592)
   defining Unicode char U+2191 (decimal 8593)
   defining Unicode char U+2192 (decimal 8594)
   defining Unicode char U+2193 (decimal 8595)
   defining Unicode char U+2329 (decimal 9001)
   defining Unicode char U+3008 (decimal 12296)
   defining Unicode char U+232A (decimal 9002)
   defining Unicode char U+3009 (decimal 12297)
   defining Unicode char U+2422 (decimal 9250)
   defining Unicode char U+25E6 (decimal 9702)
   defining Unicode char U+25EF (decimal 9711)
   defining Unicode char U+266A (decimal 9834)
   defining Unicode char U+27E8 (decimal 10216)
   defining Unicode char U+27E9 (decimal 10217)
   defining Unicode char U+FEFF (decimal 65279)
)
Now handling font encoding OMX ...
... no UTF-8 mapping file for font encoding OMX
Now handling font encoding U ...
... no UTF-8 mapping file for font encoding U
   defining Unicode char U+00A9 (decimal 169)
   defining Unicode char U+00AA (decimal 170)
   defining Unicode char U+00AE (decimal 174)
   defining Unicode char U+00BA (decimal 186)
   defining Unicode char U+02C6 (decimal 710)
   defining Unicode char U+02DC (decimal 732)
   defining Unicode char U+200C (decimal 8204)
   defining Unicode char U+2026 (decimal 8230)
   defining Unicode char U+2122 (decimal 8482)
   defining Unicode char U+2423 (decimal 9251)
   defining Unicode char U+FEFF (decimal 65279)
))) (D:\Miktex\tex/latex/base\textcomp.sty
Package: textcomp 2024/04/24 v2.1b Standard LaTeX package
) (D:\Miktex\tex/latex/marvosym\marvosym.sty
Package: marvosym 2011/07/20 v2.2 Martin Vogel's Symbols font definitions
)
(D:\Miktex\tex/latex/cite\cite.sty
LaTeX Info: Redefining \cite on input line 302.
LaTeX Info: Redefining \nocite on input line 332.
Package: cite 2015/02/27  v 5.5
) (D:\Miktex\tex/latex/natbib\natbib.sty
Package: natbib 2010/09/13 8.31b (PWD, AO)


Package natbib Warning: The `cite' package should not be used
(natbib)                with natbib. Use option `sort' instead.

\bibhang=\skip54
\bibsep=\skip55
LaTeX Info: Redefining \cite on input line 694.
LaTeX Info: Redefining \citenum on input line 708.
\c@NAT@ctr=\count300
) (D:\Miktex\tex/latex/hyperref\nameref.sty
Package: nameref 2025-06-21 v2.57 Cross-referencing by name of section

(D:\Miktex\tex/latex/refcount\refcount.sty
Package: refcount 2019/12/15 v3.6 Data extraction from label references (HO)

(D:\Miktex\tex/generic/ltxcmds\ltxcmds.sty
Package: ltxcmds 2023-12-04 v1.26 LaTeX kernel commands for general use (HO)
)
(D:\Miktex\tex/generic/infwarerr\infwarerr.sty
Package: infwarerr 2019/12/03 v1.5 Providing info/warning/error messages (HO)
))
(D:\Miktex\tex/generic/gettitlestring\gettitlestring.sty
Package: gettitlestring 2019/12/15 v1.6 Cleanup title references (HO)

(D:\Miktex\tex/latex/kvoptions\kvoptions.sty
Package: kvoptions 2022-06-15 v3.15 Key value format for package options (HO)

(D:\Miktex\tex/latex/kvsetkeys\kvsetkeys.sty
Package: kvsetkeys 2022-10-05 v1.19 Key value parser (HO)
)))
\c@section@level=\count301
)
(D:\Miktex\tex/latex/hyperref\hyperref.sty
Package: hyperref 2025-07-12 v7.01o Hypertext links for LaTeX

(D:\Miktex\tex/generic/kvdefinekeys\kvdefinekeys.sty
Package: kvdefinekeys 2019-12-19 v1.6 Define keys (HO)
)
(D:\Miktex\tex/generic/pdfescape\pdfescape.sty
Package: pdfescape 2019/12/09 v1.15 Implements pdfTeX's escape features (HO)

(D:\Miktex\tex/generic/pdftexcmds\pdftexcmds.sty
Package: pdftexcmds 2020-06-27 v0.33 Utility functions of pdfTeX for LuaTeX (HO
)
Package pdftexcmds Info: \pdf@primitive is available.
Package pdftexcmds Info: \pdf@ifprimitive is available.
Package pdftexcmds Info: \pdfdraftmode found.
))
(D:\Miktex\tex/latex/hycolor\hycolor.sty
Package: hycolor 2020-01-27 v1.10 Color options for hyperref/bookmark (HO)
)
(D:\Miktex\tex/latex/etoolbox\etoolbox.sty
Package: etoolbox 2025/10/02 v2.5m e-TeX tools for LaTeX (JAW)
\etb@tempcnta=\count302
)
(D:\Miktex\tex/generic/stringenc\stringenc.sty
Package: stringenc 2019/11/29 v1.12 Convert strings between diff. encodings (HO
)
)
\@linkdim=\dimen166
\Hy@linkcounter=\count303
\Hy@pagecounter=\count304

(D:\Miktex\tex/latex/hyperref\pd1enc.def
File: pd1enc.def 2025-07-12 v7.01o Hyperref: PDFDocEncoding definition (HO)
Now handling font encoding PD1 ...
... no UTF-8 mapping file for font encoding PD1
)
(D:\Miktex\tex/generic/intcalc\intcalc.sty
Package: intcalc 2019/12/15 v1.3 Expandable calculations with integers (HO)
)
\Hy@SavedSpaceFactor=\count305

(D:\Miktex\tex/latex/hyperref\puenc.def
File: puenc.def 2025-07-12 v7.01o Hyperref: PDF Unicode definition (HO)
Now handling font encoding PU ...
... no UTF-8 mapping file for font encoding PU
)
Package hyperref Info: Hyper figures OFF on input line 4195.
Package hyperref Info: Link nesting OFF on input line 4200.
Package hyperref Info: Hyper index ON on input line 4203.
Package hyperref Info: Plain pages OFF on input line 4210.
Package hyperref Info: Backreferencing OFF on input line 4215.
Package hyperref Info: Implicit mode ON; LaTeX internals redefined.
Package hyperref Info: Bookmarks ON on input line 4462.
\c@Hy@tempcnt=\count306
 (D:\Miktex\tex/latex/url\url.sty
\Urlmuskip=\muskip18
Package: url 2013/09/16  ver 3.4  Verb mode for urls, etc.
)
LaTeX Info: Redefining \url on input line 4801.
\XeTeXLinkMargin=\dimen167

(D:\Miktex\tex/generic/bitset\bitset.sty
Package: bitset 2019/12/09 v1.3 Handle bit-vector datatype (HO)

(D:\Miktex\tex/generic/bigintcalc\bigintcalc.sty
Package: bigintcalc 2019/12/15 v1.5 Expandable calculations on big integers (HO
)
))
\Fld@menulength=\count307
\Field@Width=\dimen168
\Fld@charsize=\dimen169
Package hyperref Info: Hyper figures OFF on input line 6078.
Package hyperref Info: Link nesting OFF on input line 6083.
Package hyperref Info: Hyper index ON on input line 6086.
Package hyperref Info: backreferencing OFF on input line 6093.
Package hyperref Info: Link coloring OFF on input line 6098.
Package hyperref Info: Link coloring with OCG OFF on input line 6103.
Package hyperref Info: PDF/A mode OFF on input line 6108.
\Hy@abspage=\count308
\c@Item=\count309
\c@Hfootnote=\count310
)
Package hyperref Info: Driver (autodetected): hpdftex.

(D:\Miktex\tex/latex/hyperref\hpdftex.def
File: hpdftex.def 2025-07-12 v7.01o Hyperref driver for pdfTeX
\Fld@listcount=\count311
\c@bookmark@seq@number=\count312

(D:\Miktex\tex/latex/rerunfilecheck\rerunfilecheck.sty
Package: rerunfilecheck 2025-06-21 v1.11 Rerun checks for auxiliary files (HO)

(D:\Miktex\tex/generic/uniquecounter\uniquecounter.sty
Package: uniquecounter 2019/12/15 v1.4 Provide unlimited unique counter (HO)
)
Package uniquecounter Info: New unique counter `rerunfilecheck' on input line 2
84.
)
\Hy@SectionHShift=\skip56
)
(D:\Miktex\tex/latex/float\float.sty
Package: float 2001/11/08 v1.3d Float enhancements (AL)
\c@float@type=\count313
\float@exts=\toks26
\float@box=\box55
\@float@everytoks=\toks27
\@floatcapt=\box56
) (D:\Miktex\tex/latex/lineno\lineno.sty
Package: lineno 2025/05/13 line numbers on paragraphs v5.5
\linenopenalty=\count314
\output=\toks28
\linenoprevgraf=\count315
\linenumbersep=\dimen170
\linenumberwidth=\dimen171
\c@linenumber=\count316
\c@pagewiselinenumber=\count317
\c@LN@truepage=\count318
\c@internallinenumber=\count319
\c@internallinenumbers=\count320
\quotelinenumbersep=\dimen172
\bframerule=\dimen173
\bframesep=\dimen174
\bframebox=\box57
\@LN@amsmath@ams@eqpen=\count321
)
(D:\Miktex\tex/latex/microtype\microtype.sty
Package: microtype 2025/07/09 v3.2b Micro-typographical refinements (RS)
\MT@toks=\toks29
\MT@tempbox=\box58
\MT@count=\count322
LaTeX Info: Redefining \noprotrusionifhmode on input line 1087.
LaTeX Info: Redefining \leftprotrusion on input line 1088.
\MT@prot@toks=\toks30
LaTeX Info: Redefining \rightprotrusion on input line 1107.
LaTeX Info: Redefining \textls on input line 1449.
\MT@outer@kern=\dimen175
LaTeX Info: Redefining \microtypecontext on input line 2053.
LaTeX Info: Redefining \textmicrotypecontext on input line 2070.
\MT@listname@count=\count323

(D:\Miktex\tex/latex/microtype\microtype-pdftex.def
File: microtype-pdftex.def 2025/07/09 v3.2b Definitions specific to pdftex (RS)

LaTeX Info: Redefining \lsstyle on input line 944.
LaTeX Info: Redefining \lslig on input line 944.
\MT@outer@space=\skip57
)
Package microtype Info: Loading configuration file microtype.cfg.

(D:\Miktex\tex/latex/microtype\microtype.cfg
File: microtype.cfg 2025/07/09 v3.2b microtype main configuration file (RS)
)
LaTeX Info: Redefining \microtypesetup on input line 3065.
)
(D:\Miktex\tex/latex/xcolor\xcolor.sty
Package: xcolor 2024/09/29 v3.02 LaTeX color extensions (UK)

(D:\Miktex\tex/latex/graphics-cfg\color.cfg
File: color.cfg 2016/01/02 v1.6 sample color configuration
)
Package xcolor Info: Driver file: pdftex.def on input line 274.

(D:\Miktex\tex/latex/graphics-def\pdftex.def
File: pdftex.def 2025/09/29 v1.2d Graphics/color driver for pdftex
)
(D:\Miktex\tex/latex/graphics\mathcolor.ltx)
Package xcolor Info: Model `cmy' substituted by `cmy0' on input line 1349.
Package xcolor Info: Model `hsb' substituted by `rgb' on input line 1353.
Package xcolor Info: Model `RGB' extended on input line 1365.
Package xcolor Info: Model `HTML' substituted by `rgb' on input line 1367.
Package xcolor Info: Model `Hsb' substituted by `hsb' on input line 1368.
Package xcolor Info: Model `tHsb' substituted by `hsb' on input line 1369.
Package xcolor Info: Model `HSB' substituted by `hsb' on input line 1370.
Package xcolor Info: Model `Gray' substituted by `gray' on input line 1371.
Package xcolor Info: Model `wave' substituted by `hsb' on input line 1372.
)
(D:\Miktex\tex/latex/colortbl\colortbl.sty
Package: colortbl 2024/10/29 v1.0k Color table columns (DPC)
 (D:\Miktex\tex/latex/tools\array.sty
Package: array 2025/09/25 v2.6n Tabular extension package (FMi)
\col@sep=\dimen176
\ar@mcellbox=\box59
\extrarowheight=\dimen177
\NC@list=\toks31
\extratabsurround=\skip58
\backup@length=\skip59
\ar@cellbox=\box60
)
\everycr=\toks32
\minrowclearance=\skip60
\rownum=\count324
)
\savedwidth=\skip61
 (D:\Miktex\tex/latex/caption\caption.sty
Package: caption 2023/08/05 v3.6o Customizing captions (AR)

(D:\Miktex\tex/latex/caption\caption3.sty
Package: caption3 2023/07/31 v2.4d caption3 kernel (AR)
\caption@tempdima=\dimen178
\captionmargin=\dimen179
\caption@leftmargin=\dimen180
\caption@rightmargin=\dimen181
\caption@width=\dimen182
\caption@indent=\dimen183
\caption@parindent=\dimen184
\caption@hangindent=\dimen185
Package caption Info: Standard document class detected.
)
\c@caption@flags=\count325
\c@continuedfloat=\count326
Package caption Info: changepage package is loaded.
\caption@adjustwidth@hsize=\dimen186
\caption@adjustwidth@linewidth=\dimen187
Package caption Info: float package is loaded.
Package caption Info: hyperref package is loaded.
)
(D:\Miktex\tex/latex/lastpage\lastpage.sty
Package: lastpage 2025/08/14 v2.1h lastpage: 2.09 or 2e? (HMM)

(D:\Miktex\tex/latex/lastpage\lastpage2e.sty
Package: lastpage2e 2025/08/14 v2.1h Decide which 2e lastpage version to use (H
MM)

(D:\Miktex\tex/latex/lastpage\lastpagemodern.sty
Package: lastpagemodern 2025-08-14 v2.1h Refers to last page's name (HMM; JPG)
\c@lastpagecount=\count327
) 
)) (D:\Miktex\tex/latex/fancyhdr\fancyhdr.sty
Package: fancyhdr 2025/02/07 v5.2 Extensive control of page headers and footers

\f@nch@headwidth=\skip62
\f@nch@offset@elh=\skip63
\f@nch@offset@erh=\skip64
\f@nch@offset@olh=\skip65
\f@nch@offset@orh=\skip66
\f@nch@offset@elf=\skip67
\f@nch@offset@erf=\skip68
\f@nch@offset@olf=\skip69
\f@nch@offset@orf=\skip70
\f@nch@height=\skip71
\f@nch@footalignment=\skip72
\f@nch@widthL=\skip73
\f@nch@widthC=\skip74
\f@nch@widthR=\skip75
\@temptokenb=\toks33
)
(D:\Miktex\tex/latex/graphics\graphicx.sty
Package: graphicx 2024/12/31 v1.2e Enhanced LaTeX Graphics (DPC,SPQR)

(D:\Miktex\tex/latex/graphics\graphics.sty
Package: graphics 2024/08/06 v1.4g Standard LaTeX Graphics (DPC,SPQR)

(D:\Miktex\tex/latex/graphics\trig.sty
Package: trig 2023/12/02 v1.11 sin cos tan (DPC)
)
(D:\Miktex\tex/latex/graphics-cfg\graphics.cfg
File: graphics.cfg 2016/06/04 v1.11 sample graphics configuration
)
Package graphics Info: Driver file: pdftex.def on input line 106.
)
\Gin@req@height=\dimen188
\Gin@req@width=\dimen189
)
(D:\Miktex\tex/latex/epstopdf-pkg\epstopdf.sty
Package: epstopdf 2020-01-24 v2.11 Conversion with epstopdf on the fly (HO)

(D:\Miktex\tex/latex/grfext\grfext.sty
Package: grfext 2019/12/03 v1.3 Manage graphics extensions (HO)
)
(D:\Miktex\tex/latex/epstopdf-pkg\epstopdf-base.sty
Package: epstopdf-base 2020-01-24 v2.11 Base part for package epstopdf
Package epstopdf-base Info: Redefining graphics rule for `.eps' on input line 4
85.
Package grfext Info: Graphics extension search list:
(grfext)             [.pdf,.png,.jpg,.mps,.jpeg,.jbig2,.jb2,.PDF,.PNG,.JPG,.JPE
G,.JBIG2,.JB2,.eps]
(grfext)             \AppendGraphicsExtensions on input line 504.

(D:\Miktex\tex/latex/00miktex\epstopdf-sys.cfg
File: epstopdf-sys.cfg 2021/03/18 v2.0 Configuration of epstopdf for MiKTeX
)))
(D:\Miktex\tex/latex/l3backend\l3backend-pdftex.def
File: l3backend-pdftex.def 2025-10-09 L3 backend support: PDF output (pdfTeX)
\l__color_backend_stack_int=\count328
) (Manuscript.aux)
\openout1 = `Manuscript.aux'.

LaTeX Font Info:    Checking defaults for OML/cmm/m/it on input line 176.
LaTeX Font Info:    ... okay on input line 176.
LaTeX Font Info:    Checking defaults for OMS/cmsy/m/n on input line 176.
LaTeX Font Info:    ... okay on input line 176.
LaTeX Font Info:    Checking defaults for OT1/cmr/m/n on input line 176.
LaTeX Font Info:    ... okay on input line 176.
LaTeX Font Info:    Checking defaults for T1/cmr/m/n on input line 176.
LaTeX Font Info:    ... okay on input line 176.
LaTeX Font Info:    Checking defaults for TS1/cmr/m/n on input line 176.
LaTeX Font Info:    ... okay on input line 176.
LaTeX Font Info:    Checking defaults for OMX/cmex/m/n on input line 176.
LaTeX Font Info:    ... okay on input line 176.
LaTeX Font Info:    Checking defaults for U/cmr/m/n on input line 176.
LaTeX Font Info:    ... okay on input line 176.
LaTeX Font Info:    Checking defaults for PD1/pdf/m/n on input line 176.
LaTeX Font Info:    ... okay on input line 176.
LaTeX Font Info:    Checking defaults for PU/pdf/m/n on input line 176.
LaTeX Font Info:    ... okay on input line 176.

*geometry* driver: auto-detecting
*geometry* detected driver: pdftex
*geometry* verbose mode - [ preamble ] result:
* driver: pdftex
* paper: letterpaper
* layout: <same size as paper>
* layoutoffset:(h,v)=(0.0pt,0.0pt)
* modes: 
* h-part:(L,W,R)=(198.7425pt, 323.40732pt, 92.14519pt)
* v-part:(T,H,B)=(61.42993pt, 638.14268pt, 95.39737pt)
* \paperwidth=614.295pt
* \paperheight=794.96999pt
* \textwidth=379.4175pt
* \textheight=632.36249pt
* \oddsidemargin=126.4725pt
* \evensidemargin=126.4725pt
* \topmargin=-47.84006pt
* \headheight=12.0pt
* \headsep=25.0pt
* \topskip=10.0pt
* \footskip=54.2025pt
* \marginparwidth=65.0pt
* \marginparsep=11.0pt
* \columnsep=10.0pt
* \skip\footins=9.0pt plus 4.0pt minus 2.0pt
* \hoffset=0.0pt
* \voffset=0.0pt
* \mag=1000
* \@twocolumnfalse
* \@twosidefalse
* \@mparswitchfalse
* \@reversemarginfalse
* (1in=72.27pt=25.4mm, 1cm=28.453pt)

Package hyperref Info: Link coloring OFF on input line 176.
(Manuscript.out) (Manuscript.out)
\@outlinefile=\write3
\openout3 = `Manuscript.out'.

LaTeX Info: Redefining \microtypecontext on input line 176.
Package microtype Info: Applying patch `item' on input line 176.
Package microtype Info: Applying patch `toc' on input line 176.
Package microtype Info: Applying patch `eqnum' on input line 176.
Package microtype Info: Applying patch `footnote' on input line 176.
Package microtype Info: Applying patch `verbatim' on input line 176.
LaTeX Info: Redefining \microtypesetup on input line 176.
Package microtype Info: Generating PDF output.
Package microtype Info: Character protrusion enabled (level 2).
Package microtype Info: Using default protrusion set `alltext'.
Package microtype Info: Automatic font expansion enabled (level 2),
(microtype)             stretch: 20, shrink: 20, step: 1, non-selected.
Package microtype Info: Using default expansion set `alltext-nott'.
Package microtype Info: Patching command `\showhyphens'.
Package microtype Info: No adjustment of tracking.
Package microtype Info: No adjustment of interword spacing.
Package microtype Info: No adjustment of character kerning.
 (D:\Miktex\tex/latex/microtype\mt-cmr.cfg
File: mt-cmr.cfg 2013/05/19 v2.2 microtype config. file: Computer Modern Roman 
(RS)
)
(D:\Miktex\tex/context/base/mkii\supp-pdf.mkii
[Loading MPS to PDF converter (version 2006.09.02).]
\scratchcounter=\count329
\scratchdimen=\dimen190
\scratchbox=\box61
\nofMPsegments=\count330
\nofMParguments=\count331
\everyMPshowfont=\toks34
\MPscratchCnt=\count332
\MPscratchDim=\dimen191
\MPnumerator=\count333
\makeMPintoPDFobject=\count334
\everyMPtoPDFconversion=\toks35
)
Package caption Info: Begin \AtBeginDocument code.
Package caption Info: End \AtBeginDocument code.
LaTeX Font Info:    Trying to load font information for U+msa on input line 186
.
 (D:\Miktex\tex/latex/amsfonts\umsa.fd
File: umsa.fd 2013/01/14 v3.01 AMS symbols A
)
(D:\Miktex\tex/latex/microtype\mt-msa.cfg
File: mt-msa.cfg 2006/02/04 v1.1 microtype config. file: AMS symbols (a) (RS)
)
LaTeX Font Info:    Trying to load font information for U+msb on input line 186
.

(D:\Miktex\tex/latex/amsfonts\umsb.fd
File: umsb.fd 2013/01/14 v3.01 AMS symbols B
)
(D:\Miktex\tex/latex/microtype\mt-msb.cfg
File: mt-msb.cfg 2005/06/01 v1.0 microtype config. file: AMS symbols (b) (RS)
)
LaTeX Font Info:    Trying to load font information for U+mvs on input line 186
.

(D:\Miktex\tex/latex/marvosym\umvs.fd)
(D:\Miktex\tex/latex/microtype\mt-mvs.cfg
File: mt-mvs.cfg 2006/07/05 v1.1 microtype config. file: Marvosym Euro (RS)
)
Package microtype Info: Loading generic protrusion settings for font family
(microtype)             `cmss' (encoding: OT1).
(microtype)             For optimal results, create family-specific settings.
(microtype)             See the microtype manual for details.
 [1

{C:/Users/iamwa/AppData/Local/MiKTeX/fonts/map/pdftex/pdftex.map}] [2] [3] [4] 
[5] [6] [7] [8] [9] [10]
<SMOTE.png, id=165, 859.71187pt x 353.82187pt>
File: SMOTE.png Graphic file (type png)
<use SMOTE.png>
Package pdftex.def Info: SMOTE.png  used on input line 574.
(pdftex.def)             Requested size: 341.47342pt x 140.53824pt.
 [11 <./SMOTE.png>]
<Fig 1.png, id=175, 289.08pt x 289.08pt>
File: Fig 1.png Graphic file (type png)
<use Fig 1.png>
Package pdftex.def Info: Fig 1.png  used on input line 647.
(pdftex.def)             Requested size: 303.53514pt x 303.55177pt.


LaTeX Warning: `!h' float specifier changed to `!ht'.

<Fig 2.png, id=176, 289.08pt x 289.08pt>
File: Fig 2.png Graphic file (type png)
<use Fig 2.png>
Package pdftex.def Info: Fig 2.png  used on input line 656.
(pdftex.def)             Requested size: 303.53514pt x 303.55177pt.

LaTeX Warning: `!h' float specifier changed to `!ht'.

[12]
<Fig 3.png, id=183, 289.08pt x 289.08pt>
File: Fig 3.png Graphic file (type png)
<use Fig 3.png>
Package pdftex.def Info: Fig 3.png  used on input line 665.
(pdftex.def)             Requested size: 303.53514pt x 303.55177pt.


LaTeX Warning: `!h' float specifier changed to `!ht'.

<Fig 4.png, id=184, 289.08pt x 289.08pt>
File: Fig 4.png Graphic file (type png)
<use Fig 4.png>
Package pdftex.def Info: Fig 4.png  used on input line 674.
(pdftex.def)             Requested size: 303.53514pt x 303.55177pt.

LaTeX Warning: `!h' float specifier changed to `!ht'.

<Fig 5.png, id=185, 289.08pt x 289.08pt>
File: Fig 5.png Graphic file (type png)
<use Fig 5.png>
Package pdftex.def Info: Fig 5.png  used on input line 682.
(pdftex.def)             Requested size: 303.53514pt x 303.55177pt.

LaTeX Warning: `!h' float specifier changed to `!ht'.

[13]
<Fig 6.png, id=193, 289.08pt x 289.08pt>
File: Fig 6.png Graphic file (type png)
<use Fig 6.png>
Package pdftex.def Info: Fig 6.png  used on input line 691.
(pdftex.def)             Requested size: 303.53514pt x 303.55177pt.


LaTeX Warning: `!h' float specifier changed to `!ht'.

<Fig 7.png, id=194, 289.08pt x 289.08pt>
File: Fig 7.png Graphic file (type png)
<use Fig 7.png>
Package pdftex.def Info: Fig 7.png  used on input line 700.
(pdftex.def)             Requested size: 303.53514pt x 303.55177pt.

LaTeX Warning: `!h' float specifier changed to `!ht'.

<Fig 8.png, id=195, 289.08pt x 289.08pt>
File: Fig 8.png Graphic file (type png)
<use Fig 8.png>
Package pdftex.def Info: Fig 8.png  used on input line 710.
(pdftex.def)             Requested size: 303.53514pt x 303.55177pt.

LaTeX Warning: `!h' float specifier changed to `!ht'.

<Fig 9.png, id=196, 289.08pt x 289.08pt>
File: Fig 9.png Graphic file (type png)
<use Fig 9.png>
Package pdftex.def Info: Fig 9.png  used on input line 719.
(pdftex.def)             Requested size: 303.53514pt x 303.55177pt.

LaTeX Warning: `!h' float specifier changed to `!ht'.

[14 <./Fig 1.png>]
<Fig 10.png, id=204, 289.08pt x 289.08pt>
File: Fig 10.png Graphic file (type png)
<use Fig 10.png>
Package pdftex.def Info: Fig 10.png  used on input line 729.
(pdftex.def)             Requested size: 303.53514pt x 303.55177pt.


LaTeX Warning: `!h' float specifier changed to `!ht'.

<Fig 11.png, id=205, 289.08pt x 289.08pt>
File: Fig 11.png Graphic file (type png)
<use Fig 11.png>
Package pdftex.def Info: Fig 11.png  used on input line 738.
(pdftex.def)             Requested size: 303.53514pt x 303.55177pt.

LaTeX Warning: `!h' float specifier changed to `!ht'.

[15 <./Fig 2.png>] [16 <./Fig 3.png>] [17 <./Fig 4.png>] [18 <./Fig 5.png>]
[19 <./Fig 6.png>]
<Fig 12.png, id=245, 578.16pt x 433.62pt>
File: Fig 12.png Graphic file (type png)
<use Fig 12.png>
Package pdftex.def Info: Fig 12.png  used on input line 798.
(pdftex.def)             Requested size: 341.47342pt x 256.10486pt.


LaTeX Warning: `!h' float specifier changed to `!ht'.

[20 <./Fig 7.png>] [21 <./Fig 8.png>]
<Fig 13.png, id=261, 578.16pt x 433.62pt>
File: Fig 13.png Graphic file (type png)
<use Fig 13.png>
Package pdftex.def Info: Fig 13.png  used on input line 818.
(pdftex.def)             Requested size: 341.47342pt x 256.10486pt.


LaTeX Warning: `!h' float specifier changed to `!ht'.

[22 <./Fig 9.png>]
<Fig 14.png, id=270, 578.16pt x 433.62pt>
File: Fig 14.png Graphic file (type png)
<use Fig 14.png>
Package pdftex.def Info: Fig 14.png  used on input line 831.
(pdftex.def)             Requested size: 341.47342pt x 256.10486pt.


LaTeX Warning: `!h' float specifier changed to `!ht'.

<Fig 15.png, id=271, 578.16pt x 361.35pt>
File: Fig 15.png Graphic file (type png)
<use Fig 15.png>
Package pdftex.def Info: Fig 15.png  used on input line 841.
(pdftex.def)             Requested size: 341.47342pt x 213.42072pt.

LaTeX Warning: `!h' float specifier changed to `!ht'.

[23 <./Fig 10.png>]

LaTeX Warning: Text page 24 contains only floats.

[24 <./Fig 11.png> <./Fig 12.png>]
<Fig 16.png, id=289, 578.16pt x 361.35pt>
File: Fig 16.png Graphic file (type png)
<use Fig 16.png>
Package pdftex.def Info: Fig 16.png  used on input line 850.
(pdftex.def)             Requested size: 341.47342pt x 213.42072pt.


LaTeX Warning: `!h' float specifier changed to `!ht'.

[25 <./Fig 13.png> <./Fig 14.png>]
<Fig 17.png, id=300, 578.16pt x 361.35pt>
File: Fig 17.png Graphic file (type png)
<use Fig 17.png>
Package pdftex.def Info: Fig 17.png  used on input line 860.
(pdftex.def)             Requested size: 341.47342pt x 213.42072pt.


LaTeX Warning: `!h' float specifier changed to `!ht'.

<Fig 18.png, id=301, 578.16pt x 289.08pt>
File: Fig 18.png Graphic file (type png)
<use Fig 18.png>
Package pdftex.def Info: Fig 18.png  used on input line 869.
(pdftex.def)             Requested size: 341.47342pt x 170.73656pt.

LaTeX Warning: `!h' float specifier changed to `!ht'.

[26 <./Fig 15.png> <./Fig 16.png>]
<Fig 19.png, id=311, 578.16pt x 361.35pt>
File: Fig 19.png Graphic file (type png)
<use Fig 19.png>
Package pdftex.def Info: Fig 19.png  used on input line 878.
(pdftex.def)             Requested size: 341.47342pt x 213.42072pt.


LaTeX Warning: `!h' float specifier changed to `!ht'.

<Fig 20.png, id=312, 578.16pt x 361.35pt>
File: Fig 20.png Graphic file (type png)
<use Fig 20.png>
Package pdftex.def Info: Fig 20.png  used on input line 887.
(pdftex.def)             Requested size: 341.47342pt x 213.42072pt.

LaTeX Warning: `!h' float specifier changed to `!ht'.

<Fig 21.png, id=313, 578.16pt x 361.35pt>
File: Fig 21.png Graphic file (type png)
<use Fig 21.png>
Package pdftex.def Info: Fig 21.png  used on input line 896.
(pdftex.def)             Requested size: 341.47342pt x 213.42072pt.

LaTeX Warning: `!h' float specifier changed to `!ht'.

[27 <./Fig 17.png> <./Fig 18.png>]
<Fig 22.png, id=323, 578.16pt x 289.08pt>
File: Fig 22.png Graphic file (type png)
<use Fig 22.png>
Package pdftex.def Info: Fig 22.png  used on input line 905.
(pdftex.def)             Requested size: 341.47342pt x 170.73656pt.


LaTeX Warning: `!h' float specifier changed to `!ht'.

<Fig 23.png, id=324, 578.16pt x 361.35pt>
File: Fig 23.png Graphic file (type png)
<use Fig 23.png>
Package pdftex.def Info: Fig 23.png  used on input line 914.
(pdftex.def)             Requested size: 341.47342pt x 213.42072pt.

LaTeX Warning: `!h' float specifier changed to `!ht'.

[28 <./Fig 19.png> <./Fig 20.png>]
<Fig 24.png, id=334, 578.16pt x 361.35pt>
File: Fig 24.png Graphic file (type png)
<use Fig 24.png>
Package pdftex.def Info: Fig 24.png  used on input line 924.
(pdftex.def)             Requested size: 341.47342pt x 213.42072pt.


LaTeX Warning: `!h' float specifier changed to `!ht'.

[29 <./Fig 21.png> <./Fig 22.png>] [30 <./Fig 23.png> <./Fig 24.png>] [31]
[32]
<shap_bar_XGBoost.png, id=405, 566.115pt x 675.0018pt>
File: shap_bar_XGBoost.png Graphic file (type png)
<use shap_bar_XGBoost.png>
Package pdftex.def Info: shap_bar_XGBoost.png  used on input line 1009.
(pdftex.def)             Requested size: 341.47342pt x 407.15685pt.
<shap_bar_LightGBM.png, id=406, 566.115pt x 675.0018pt>
File: shap_bar_LightGBM.png Graphic file (type png)
<use shap_bar_LightGBM.png>
Package pdftex.def Info: shap_bar_LightGBM.png  used on input line 1016.
(pdftex.def)             Requested size: 341.47342pt x 407.15685pt.


LaTeX Warning: `!h' float specifier changed to `!ht'.

<shap_stacked_bar.png, id=407, 566.3559pt x 385.9218pt>
File: shap_stacked_bar.png Graphic file (type png)
<use shap_stacked_bar.png>
Package pdftex.def Info: shap_stacked_bar.png  used on input line 1023.
(pdftex.def)             Requested size: 341.47342pt x 232.68549pt.

LaTeX Warning: `!h' float specifier changed to `!ht'.

<shap_stacked_beeswarm.png, id=408, 541.5432pt x 385.9218pt>
File: shap_stacked_beeswarm.png Graphic file (type png)
<use shap_stacked_beeswarm.png>
Package pdftex.def Info: shap_stacked_beeswarm.png  used on input line 1031.
(pdftex.def)             Requested size: 341.47342pt x 243.3499pt.

LaTeX Warning: `!h' float specifier changed to `!ht'.

<shap_beeswarm_LightGBM.png, id=409, 546.1203pt x 675.0018pt>
File: shap_beeswarm_LightGBM.png Graphic file (type png)
<use shap_beeswarm_LightGBM.png>
Package pdftex.def Info: shap_beeswarm_LightGBM.png  used on input line 1038.
(pdftex.def)             Requested size: 341.47342pt x 422.07079pt.

LaTeX Warning: `!h' float specifier changed to `!ht'.

<shap_local_XGBoost_negative.png, id=410, 655.4889pt x 431.6928pt>
File: shap_local_XGBoost_negative.png Graphic file (type png)
<use shap_local_XGBoost_negative.png>
Package pdftex.def Info: shap_local_XGBoost_negative.png  used on input line 10
46.
(pdftex.def)             Requested size: 341.47342pt x 224.88994pt.

LaTeX Warning: `!h' float specifier changed to `!ht'.

<shap_local_LightGBM_negative.png, id=411, 655.4889pt x 431.6928pt>
File: shap_local_LightGBM_negative.png Graphic file (type png)
<use shap_local_LightGBM_negative.png>
Package pdftex.def Info: shap_local_LightGBM_negative.png  used on input line 1
053.
(pdftex.def)             Requested size: 341.47342pt x 224.88994pt.

LaTeX Warning: `!h' float specifier changed to `!ht'.

<shap_local_XGBoost_positive.png, id=412, 634.7715pt x 431.6928pt>
File: shap_local_XGBoost_positive.png Graphic file (type png)
<use shap_local_XGBoost_positive.png>
Package pdftex.def Info: shap_local_XGBoost_positive.png  used on input line 10
60.
(pdftex.def)             Requested size: 341.47342pt x 232.23456pt.

LaTeX Warning: `!h' float specifier changed to `!ht'.

<shap_local_LightGBM_positive.png, id=413, 591.8913pt x 431.6928pt>
File: shap_local_LightGBM_positive.png Graphic file (type png)
<use shap_local_LightGBM_positive.png>
Package pdftex.def Info: shap_local_LightGBM_positive.png  used on input line 1
067.
(pdftex.def)             Requested size: 341.47342pt x 249.05798pt.

LaTeX Warning: `!h' float specifier changed to `!ht'.

<lime_LightGBM_negative.png, id=414, 421.575pt x 277.035pt>
File: lime_LightGBM_negative.png Graphic file (type png)
<use lime_LightGBM_negative.png>
Package pdftex.def Info: lime_LightGBM_negative.png  used on input line 1075.
(pdftex.def)             Requested size: 341.47342pt x 224.40134pt.

LaTeX Warning: `!h' float specifier changed to `!ht'.

<lime_LightGBM_positive.png, id=415, 424.9476pt x 277.035pt>
File: lime_LightGBM_positive.png Graphic file (type png)
<use lime_LightGBM_positive.png>
Package pdftex.def Info: lime_LightGBM_positive.png  used on input line 1082.
(pdftex.def)             Requested size: 341.47342pt x 222.61746pt.

LaTeX Warning: `!h' float specifier changed to `!ht'.

[33 <./shap_bar_XGBoost.png>] [34 <./shap_bar_LightGBM.png>] [35 <./shap_stacke
d_bar.png> <./shap_stacked_beeswarm.png>] [36 <./shap_beeswarm_LightGBM.png>]
[37 <./shap_local_XGBoost_negative.png> <./shap_local_LightGBM_negative.png>]
[38 <./shap_local_XGBoost_positive.png> <./shap_local_LightGBM_positive.png>]
[39 <./lime_LightGBM_negative.png> <./lime_LightGBM_positive.png>] [40]
(Manuscript.bbl [41] [42]) [43]

enddocument/afterlastpage (AED): lastpage setting LastPage.
(Manuscript.aux)
 ***********
LaTeX2e <2025-11-01>
L3 programming layer <2025-11-06>
 ***********
Package rerunfilecheck Info: File `Manuscript.out' has not changed.
(rerunfilecheck)             Checksum: D41D8CD98F00B204E9800998ECF8427E;0.
 ) 
Here is how much of TeX's memory you used:
 16359 strings out of 467871
 255459 string characters out of 5435210
 728346 words of memory out of 5000000
 44748 multiletter control sequences out of 15000+600000
 634910 words of font info for 102 fonts, out of 8000000 for 9000
 1141 hyphenation exceptions out of 8191
 69i,12n,83p,1506b,670s stack positions out of 10000i,1000n,20000p,200000b,200000s
 <C:\Users\iamwa\AppData\Local\MiKTeX\fonts/pk/ljfour/jknappen/ec/dpi600\tcrm
1000.pk><D:/Miktex/fonts/type1/public/amsfonts/cm/cmbx10.pfb><D:/Miktex/fonts/t
ype1/public/amsfonts/cm/cmbx12.pfb><D:/Miktex/fonts/type1/public/amsfonts/cm/cm
ex10.pfb><D:/Miktex/fonts/type1/public/amsfonts/cm/cmmi10.pfb><D:/Miktex/fonts/
type1/public/amsfonts/cm/cmmi7.pfb><D:/Miktex/fonts/type1/public/amsfonts/cm/cm
r10.pfb><D:/Miktex/fonts/type1/public/amsfonts/cm/cmr12.pfb><D:/Miktex/fonts/ty
pe1/public/amsfonts/cm/cmr7.pfb><D:/Miktex/fonts/type1/public/amsfonts/cm/cmss8
.pfb><D:/Miktex/fonts/type1/public/amsfonts/cm/cmsy10.pfb><D:/Miktex/fonts/type
1/public/amsfonts/cm/cmsy7.pfb><D:/Miktex/fonts/type1/public/amsfonts/cm/cmtt10
.pfb><D:/Miktex/fonts/type1/public/marvosym/marvosym.pfb><D:/Miktex/fonts/type1
/public/amsfonts/symbols/msbm10.pfb>
Output written on Manuscript.pdf (43 pages, 3820684 bytes).
PDF statistics:
 645 PDF objects out of 1000 (max. 8388607)
 188 named destinations out of 1000 (max. 500000)
 21173 words of extra memory for PDF output out of 24883 (max. 10000000)
```
