## Supplementary material for "Machine Learning Models for Predicting Stroke Risk Among Patients with Coronary Heart Disease": Latex Files: Manuscript.synctex (part 1 of 2)

```
SyncTeX Version:1
Input:1:C:\Users\iamwa\Desktop\WANYONYI 2025\PLOS Comp. Bio\Manuscript.tex
Input:2:D:\Miktex\tex\latex\base\article.cls
Input:3:D:\Miktex\tex\latex\base\size10.clo
Input:4:D:\Miktex\tex\latex\geometry\geometry.sty
Input:5:D:\Miktex\tex\latex\graphics\keyval.sty
Input:6:D:\Miktex\tex\generic\iftex\ifvtex.sty
Input:7:D:\Miktex\tex\generic\iftex\iftex.sty
Input:8:D:\Miktex\tex\latex\geometry\geometry.cfg
Input:9:D:\Miktex\tex\latex\amsmath\amsmath.sty
Input:10:D:\Miktex\tex\latex\amsmath\amstext.sty
Input:11:D:\Miktex\tex\latex\amsmath\amsgen.sty
Input:12:D:\Miktex\tex\latex\amsmath\amsbsy.sty
Input:13:D:\Miktex\tex\latex\amsmath\amsopn.sty
Input:14:D:\Miktex\tex\latex\amsfonts\amssymb.sty
Input:15:D:\Miktex\tex\latex\amsfonts\amsfonts.sty
Input:16:D:\Miktex\tex\latex\changepage\changepage.sty
Input:17:D:\Miktex\tex\latex\base\inputenc.sty
Input:18:D:\Miktex\tex\latex\ucs\utf8x.def
Input:19:D:\Miktex\tex\latex\base\utf8.def
Input:20:D:\Miktex\tex\latex\base\omsenc.dfu
Input:21:D:\Miktex\tex\latex\base\ot1enc.dfu
Input:22:D:\Miktex\tex\latex\base\t1enc.dfu
Input:23:D:\Miktex\tex\latex\base\ts1enc.dfu
Input:24:D:\Miktex\tex\latex\base\textcomp.sty
Input:25:D:\Miktex\tex\latex\marvosym\marvosym.sty
Input:26:D:\Miktex\tex\latex\cite\cite.sty
Input:27:D:\Miktex\tex\latex\natbib\natbib.sty
Input:28:D:\Miktex\tex\latex\hyperref\nameref.sty
Input:29:D:\Miktex\tex\latex\refcount\refcount.sty
Input:30:D:\Miktex\tex\generic\ltxcmds\ltxcmds.sty
Input:31:D:\Miktex\tex\generic\infwarerr\infwarerr.sty
Input:32:D:\Miktex\tex\generic\gettitlestring\gettitlestring.sty
Input:33:D:\Miktex\tex\latex\kvoptions\kvoptions.sty
Input:34:D:\Miktex\tex\latex\kvsetkeys\kvsetkeys.sty
Input:35:D:\Miktex\tex\latex\hyperref\hyperref.sty
Input:36:D:\Miktex\tex\generic\kvdefinekeys\kvdefinekeys.sty
Input:37:D:\Miktex\tex\generic\pdfescape\pdfescape.sty
Input:38:D:\Miktex\tex\generic\pdftexcmds\pdftexcmds.sty
Input:39:D:\Miktex\tex\latex\hycolor\hycolor.sty
Input:40:D:\Miktex\tex\latex\etoolbox\etoolbox.sty
Input:41:D:\Miktex\tex\generic\stringenc\stringenc.sty
Input:42:D:\Miktex\tex\latex\hyperref\pd1enc.def
Input:43:D:\Miktex\tex\generic\intcalc\intcalc.sty
Input:44:D:\Miktex\tex\latex\hyperref\puenc.def
Input:45:D:\Miktex\tex\latex\url\url.sty
Input:46:D:\Miktex\tex\generic\bitset\bitset.sty
Input:47:D:\Miktex\tex\generic\bigintcalc\bigintcalc.sty
Input:48:D:\Miktex\tex\latex\hyperref\hpdftex.def
Input:49:D:\Miktex\tex\latex\rerunfilecheck\rerunfilecheck.sty
Input:50:D:\Miktex\tex\generic\uniquecounter\uniquecounter.sty
Input:51:D:\Miktex\tex\latex\float\float.sty
Input:52:D:\Miktex\tex\latex\lineno\lineno.sty
Input:53:D:\Miktex\tex\latex\microtype\microtype.sty
Input:54:D:\Miktex\tex\latex\microtype\microtype-pdftex.def
Input:55:D:\Miktex\tex\latex\microtype\microtype.cfg
Input:56:D:\Miktex\tex\latex\xcolor\xcolor.sty
Input:57:D:\Miktex\tex\latex\graphics-cfg\color.cfg
Input:58:D:\Miktex\tex\latex\graphics-def\pdftex.def
Input:59:D:\Miktex\tex\latex\graphics\mathcolor.ltx
Input:60:D:\Miktex\tex\latex\colortbl\colortbl.sty
Input:61:D:\Miktex\tex\latex\tools\array.sty
Input:62:D:\Miktex\tex\latex\caption\caption.sty
Input:63:D:\Miktex\tex\latex\caption\caption3.sty
Input:64:D:\Miktex\tex\latex\lastpage\lastpage.sty
Input:65:D:\Miktex\tex\latex\lastpage\lastpage2e.sty
Input:66:D:\Miktex\tex\latex\lastpage\lastpagemodern.sty
Input:67:D:\Miktex\tex\latex\fancyhdr\fancyhdr.sty
Input:68:D:\Miktex\tex\latex\graphics\graphicx.sty
Input:69:D:\Miktex\tex\latex\graphics\graphics.sty
Input:70:D:\Miktex\tex\latex\graphics\trig.sty
Input:71:D:\Miktex\tex\latex\graphics-cfg\graphics.cfg
Input:72:D:\Miktex\tex\latex\epstopdf-pkg\epstopdf.sty
Input:73:D:\Miktex\tex\latex\grfext\grfext.sty
Input:74:D:\Miktex\tex\latex\epstopdf-pkg\epstopdf-base.sty
Input:75:D:\Miktex\tex\latex\00miktex\epstopdf-sys.cfg
Input:76:D:\Miktex\tex\latex\l3backend\l3backend-pdftex.def
Input:77:C:\Users\iamwa\Desktop\WANYONYI 2025\PLOS Comp. Bio\Manuscript.aux
Input:78:C:\Users\iamwa\Desktop\WANYONYI 2025\PLOS Comp. Bio\Manuscript.out
Input:79:C:\Users\iamwa\Desktop\WANYONYI 2025\PLOS Comp. Bio\Manuscript.out
Input:80:D:\Miktex\tex\latex\microtype\mt-cmr.cfg
Input:81:D:\Miktex\tex\context\base\mkii\supp-pdf.mkii
Input:82:D:\Miktex\tex\latex\amsfonts\umsa.fd
Input:83:D:\Miktex\tex\latex\microtype\mt-msa.cfg
Input:84:D:\Miktex\tex\latex\amsfonts\umsb.fd
Input:85:D:\Miktex\tex\latex\microtype\mt-msb.cfg
Input:86:D:\Miktex\tex\latex\marvosym\umvs.fd
Input:87:D:\Miktex\tex\latex\microtype\mt-mvs.cfg
Output:pdf
Magnification:1000
Unit:1
X Offset:0
Y Offset:0
Content:
!4587
{1
[1,212:4736286,49020595:33154007,44284309,235932
h1,212:4736286,4736286:0,0,0
(1,212:4736286,4736286:0,0,0
[1,212:0,4736286:0,0,0
(1,212:0,0:0,0,0
g1,212:0,0
)
]
)
[1,212:4736286,4736286:0,0,0
(1,212:4736286,1535259:0,0,0
k1,212:4736286,1535259:-8222721
)
]
[1,212:4736286,49020595:33154007,44284309,235932
[1,212:13024788,49020595:24865505,47419555,235932
[1,212:13024788,2387472:24865505,786432,0
(1,212:13024788,2387472:24865505,0,0
(1,212:13024788,2387472:24865505,0,0
g1,212:2368143,2387472
(1,212:2368143,2387472:35522150,0,0
[1,212:2368143,2387472:35522150,0,0
(1,212:2368143,2387472:35522150,0,0
(1,212:2368143,2387472:0,0,0
[1,212:2368143,2387472:35522150,0,0
(1,212:2368143,2387472:35522150,0,0
h1,212:2368143,2387472:0,0,0
k1,212:20129219,2387472:17761076
k1,212:37890295,2387472:17761076
)
]
k1,212:2368141,2387472:-35522152
)
g1,212:2368143,2387472
[1,212:2368143,2387472:35522150,0,0
(1,212:2368143,2387472:35522150,0,0
k1,212:20129219,2387472:17761076
h1,212:20129219,2387472:0,0,0
g1,212:20129219,2387472
k1,212:37890295,2387472:17761076
)
]
g1,212:37890293,2387472
(1,212:37890293,2387472:0,0,0
k1,212:2368141,2387472:-35522152
[1,212:2368141,2387472:35522150,0,0
(1,212:2368141,2387472:35522150,0,0
k1,212:37890293,2387472:35522152
h1,212:37890293,2387472:0,0,0
g1,212:37890293,2387472
g1,212:37890293,2387472
)
]
)
)
]
)
g1,212:37890293,2387472
)
)
]
[1,212:13024788,45468380:24865505,41442508,0
(1,185:13024788,7070266:24865505,0,0
(1,180:13024788,7070266:0,0,0
g1,180:13024788,7070266
g1,180:13024788,7070266
g1,180:12697108,7070266
(1,180:12697108,7070266:0,0,0
)
g1,180:13024788,7070266
)
k1,182:25457540,7070266:12432752
k1,185:37890292,7070266:12432752
)
(1,185:13024788,7856698:24865505,655359,183500
x1,185:14744214,7856698
x1,182:16412630,7856698
g1,182:16720645,7856698
x1,182:20275492,7856698
g1,182:20583507,7856698
x1,182:21892246,7856698
x1,182:23463123,7856698
g1,182:23771138,7856698
x1,182:24874859,7856698
g1,182:25182874,7856698
x1,182:29353751,7856698
g1,182:29661766,7856698
x1,182:31843541,7856698
x1,182:32228560,7856698
g1,182:32536575,7856698
x1,182:34325468,7856698
g1,182:34633483,7856698
x1,182:37533636,7856698
k1,182:37890293,7856698:356657
)
(1,185:13024788,8761093:24865505,655359,183500
x1,185:13653490,8761093
x1,182:15629921,8761093
x1,182:16328089,8761093
g1,182:16636104,8761093
x1,182:18432860,8761093
g1,182:18740875,8761093
x1,182:22514063,8761093
g1,182:22822078,8761093
x1,182:25106199,8761093
g1,182:25414214,8761093
x1,182:28388966,8761093
g1,182:28696981,8761093
k1,184:33293637,8761093:4596656
k1,185:37890293,8761093:4596656
)
(1,185:13024788,9547525:24865505,0,0
k1,185:37890292,9547525:24865504
)
(1,190:13024788,10333957:24865505,581889,127431
h1,186:13024788,10333957:0,0,0
x1,186:15338577,10333957
g1,186:15557030,10333957
x1,186:16230596,10333957
x1,186:16867753,10333957
x1,186:17195434,10333957
x1,186:17869000,10333957
x1,186:18378726,10333957
$1,186:18378726,10333957
(1,186:18378726,10096132:928203,344064,5505
x1,186:19274161,10096132
)
$1,186:19306929,10333957
x1,186:19488974,10333957
g1,186:19707427,10333957
x1,186:22101317,10333957
g1,187:22319770,10333957
x1,187:23594085,10333957
x1,187:24213038,10333957
g1,187:24431491,10333957
x1,187:25705806,10333957
x1,187:26215532,10333957
$1,187:26215532,10333957
(1,187:26215532,10096132:666968,336265,5505
x1,187:26849732,10096132
)
$1,187:26882500,10333957
x1,187:27064545,10333957
g1,187:27282998,10333957
x1,187:27710804,10333957
k1,188:27282998,10333957:-54614
x1,188:28784869,10333957
g1,188:29003322,10333957
x1,188:30805566,10333957
g1,188:31024019,10333957
x1,188:32593246,10333957
x1,188:33248608,10333957
x1,188:33539880,10333957
$1,188:33539880,10333957
(1,188:33539880,10096132:666968,336265,5505
x1,188:34174080,10096132
)
$1,188:34206848,10333957
x1,188:34388893,10333957
g1,188:34607346,10333957
x1,188:35681411,10333957
k1,189:34607346,10333957:-36409
x1,189:35972683,10333957
x1,189:36300364,10333957
x1,189:36609840,10333957
k1,189:37890293,10333957:1280453
)
(1,190:13024788,11120389:24865505,574090,0
x1,190:14772420,11120389
g1,189:14990873,11120389
x1,189:16873216,11120389
$1,189:16873216,11120389
(1,189:16873216,10882564:666968,336265,5505
x1,189:17507416,10882564
)
$1,189:17540184,11120389
k1,190:27715238,11120389:10175054
k1,190:37890292,11120389:10175054
)
(1,193:13024788,12693253:24865505,455111,127431
h1,192:12987105,12693253:0,0,0
x1,192:13363935,12693253
g1,192:13582388,12693253
x1,192:16779095,12693253
x1,192:17015753,12693253
g1,192:17234206,12693253
x1,192:17762137,12693253
g1,192:17980590,12693253
x1,192:21679741,12693253
g1,192:21898194,12693253
x1,192:22954055,12693253
g1,192:23172508,12693253
x1,192:25983280,12693253
g1,192:26201733,12693253
x1,192:27585275,12693253
x1,192:28810435,12693253
x1,192:29138116,12693253
g1,192:29356569,12693253
x1,192:29884500,12693253
g1,192:30102953,12693253
x1,192:31095098,12693253
x1,192:31987118,12693253
g1,192:32205571,12693253
x1,192:33197716,12693253
x1,192:34089736,12693253
g1,192:34308189,12693253
x1,192:35473276,12693253
x1,192:35800957,12693253
x1,192:36110433,12693253
k1,193:37000363,12693253:889930
k1,193:37890293,12693253:889930
)
(1,195:13024788,13479685:24865505,455111,127431
h1,194:13005946,13479685:0,0,0
x1,194:13382776,13479685
g1,194:13601229,13479685
x1,194:16797936,13479685
x1,194:17034594,13479685
g1,194:17253047,13479685
x1,194:17780978,13479685
g1,194:17999431,13479685
x1,194:21203422,13479685
g1,194:21421875,13479685
x1,194:22477736,13479685
g1,194:22696189,13479685
x1,194:26084046,13479685
g1,194:26302499,13479685
x1,194:26775815,13479685
x1,194:27303743,13479685
x1,194:29524692,13479685
x1,194:29652123,13479685
g1,194:29870576,13479685
x1,194:31254118,13479685
x1,194:32479278,13479685
x1,194:32806959,13479685
g1,194:33025412,13479685
x1,194:33553343,13479685
g1,194:33771796,13479685
x1,194:34763941,13479685
x1,194:35655961,13479685
g1,194:35874414,13479685
x1,194:36866559,13479685
x1,194:37758579,13479685
k1,194:37890293,13479685:222809
)
(1,195:13024788,14266117:24865505,447828,127431
x1,195:14189875,14266117
x1,194:14517556,14266117
x1,194:14827032,14266117
k1,195:26358662,14266117:11531630
k1,195:37890292,14266117:11531630
)
(1,198:13024788,15838981:24865505,480378,127431
h1,197:13024788,15838981:0,0,0
x1,197:15236046,15838981
g1,197:15454499,15838981
x1,197:17608090,15838981
g1,197:17826543,15838981
x1,197:18809585,15838981
x1,197:21123375,15838981
g1,197:21341828,15838981
x1,197:23380731,15838981
g1,197:23599184,15838981
x1,197:24181728,15838981
g1,197:24400181,15838981
x1,197:25459682,15838981
g1,197:25678135,15838981
x1,197:26151451,15838981
x1,197:27245541,15838981
k1,198:32504347,15838981:5385946
k1,198:37890293,15838981:5385946
)
(1,200:13024788,16625413:24865505,491520,127431
h1,199:13024788,16625413:0,0,0
x1,199:13727481,16625413
x1,199:14401047,16625413
x1,199:14728728,16625413
x1,199:15402294,16625413
x1,199:19700373,16625413
x1,199:22285411,16625413
x1,199:22558477,16625413
k1,200:30224385,16625413:7665908
k1,200:37890293,16625413:7665908
)
(1,203:13024788,18792649:24865505,655359,0
(1,203:13024788,18792649:0,0,0
g1,203:13024788,18792649
)
(1,203:13024788,18792649:0,0,0
(1,203:13024788,18792649:0,0,0
(1,203:13024788,17613001:0,0,0
)
)
g1,203:13024788,18792649
)
x1,203:17082447,18792649
k1,203:27472038,18792649:10418256
k1,203:37890294,18792649:10418256
)
(1,205:13024788,20228068:24865505,455111,127431
x1,205:14573991,20228068
x1,204:14847057,20228068
g1,204:15065510,20228068
x1,204:15506058,20228068
g1,204:15724511,20228068
x1,204:16052192,20228068
g1,204:16270645,20228068
x1,204:17144461,20228068
x1,204:17965483,20228068
g1,204:18183936,20228068
x1,204:19895159,20228068
g1,204:20113612,20228068
x1,204:21897652,20228068
g1,204:22116105,20228068
x1,204:24120419,20228068
g1,204:24338872,20228068
x1,204:25394733,20228068
g1,204:25613186,20228068
x1,204:25940867,20228068
g1,204:26159320,20228068
x1,204:28272860,20228068
x1,204:28509518,20228068
g1,204:28727971,20228068
x1,204:29623631,20228068
x1,204:30444651,20228068
g1,204:30663104,20228068
x1,204:34304002,20228068
g1,204:34522455,20228068
x1,204:36415723,20228068
k1,204:37890293,20228068:1474570
)
(1,205:13024788,21014500:24865505,455111,127431
x1,205:14808828,21014500
x1,204:15303989,21014500
g1,204:15522442,21014500
x1,204:16796756,21014500
g1,204:17015209,21014500
x1,204:19512865,21014500
g1,204:19731318,21014500
x1,204:21225906,21014500
g1,204:21444359,21014500
x1,204:23599768,21014500
g1,204:23891039,21014500
x1,204:25449344,21014500
g1,204:25667797,21014500
x1,204:26869293,21014500
x1,204:29417922,21014500
g1,204:29636375,21014500
x1,204:30164306,21014500
g1,204:30382759,21014500
x1,204:33499369,21014500
g1,204:33717822,21014500
x1,204:34300366,21014500
g1,204:34518819,21014500
x1,204:35756725,21014500
g1,204:35975178,21014500
x1,204:37018295,21014500
g1,204:37236748,21014500
x1,204:37677296,21014500
k1,204:37890293,21014500:212997
)
(1,205:13024788,21800932:24865505,455111,127431
x1,205:14488426,21800932
x1,204:15416855,21800932
g1,204:15635308,21800932
x1,204:16419922,21800932
g1,204:16638375,21800932
x1,204:17896305,21800932
x1,204:18533461,21800932
x1,204:19825980,21800932
g1,204:20044433,21800932
x1,204:20736204,21800932
x1,204:21191315,21800932
x1,204:21810267,21800932
x1,204:22522061,21800932
g1,204:22740514,21800932
x1,204:23723556,21800932
x1,204:24051237,21800932
x1,204:24688393,21800932
x1,204:26308593,21800932
g1,204:26527046,21800932
x1,204:28529539,21800932
g1,204:28747992,21800932
x1,204:29621808,21800932
x1,204:30735922,21800932
g1,204:30954375,21800932
x1,204:32392530,21800932
g1,204:32610983,21800932
x1,204:33503004,21800932
g1,204:33721457,21800932
x1,204:34304001,21800932
g1,204:34522454,21800932
x1,204:36672403,21800932
g1,204:36890856,21800932
x1,204:37801080,21800932
k1,204:37890293,21800932:89213
)
(1,205:13024788,22587364:24865505,455111,127431
x1,205:15337942,22587364
g1,204:15556395,22587364
x1,204:16094338,22587364
x1,204:18842950,22587364
g1,204:19061403,22587364
x1,204:22057746,22587364
g1,204:22276199,22587364
x1,204:23698161,22587364
x1,204:23966858,22587364
g1,204:24185311,22587364
x1,204:25212781,22587364
g1,204:25431234,22587364
x1,204:25969177,22587364
g1,204:26187630,22587364
x1,204:27231238,22587364
g1,204:27449691,22587364
x1,204:27808320,22587364
x1,204:30659692,22587364
g1,204:30950963,22587364
x1,204:32209747,22587364
g1,204:32428200,22587364
x1,204:33991821,22587364
g1,204:34210274,22587364
x1,204:35196503,22587364
x1,204:36325909,22587364
x1,204:36989645,22587364
g1,204:37208098,22587364
x1,204:37889493,22587364
k1,204:37890293,22587364:800
)
(1,205:13024788,23373796:24865505,455111,127431
x1,205:13570923,23373796
x1,204:15921121,23373796
g1,204:16139574,23373796
x1,204:17304661,23373796
x1,204:18487952,23373796
g1,204:18706405,23373796
x1,204:21001991,23373796
g1,204:21220444,23373796
x1,204:23315780,23373796
x1,204:24227825,23373796
g1,204:24446278,23373796
x1,204:25028822,23373796
g1,204:25247275,23373796
x1,204:27251588,23373796
g1,204:27470041,23373796
x1,204:28913657,23373796
x1,204:29186723,23373796
g1,204:29405176,23373796
x1,204:30448293,23373796
g1,204:30666746,23373796
x1,204:32163155,23373796
g1,204:32381608,23373796
x1,204:32709289,23373796
g1,204:32927742,23373796
x1,204:34313103,23373796
g1,204:34531556,23373796
x1,204:35807689,23373796
x1,204:36281005,23373796
x1,204:37393299,23373796
k1,204:37890293,23373796:496994
)
(1,205:13024788,24160228:24865505,455111,127431
x1,205:15247345,24160228
k1,204:15538488,24160228:291143
x1,204:17918522,24160228
k1,204:18136590,24160228:218068
x1,204:21112528,24160228
k1,204:21330597,24160228:218069
x1,204:21795867,24160228
x1,204:22602619,24160228
k1,204:22820687,24160228:218068
x1,204:23447012,24160228
x1,204:25665372,24160228
k1,204:25883518,24160228:218146
x1,204:28460397,24160228
k1,204:28678465,24160228:218068
x1,204:30650492,24160228
k1,204:30868561,24160228:218069
x1,204:33814073,24160228
k1,204:34032218,24160228:218145
x1,204:36254774,24160228
k1,204:36472843,24160228:218069
x1,204:37981388,24160228
k1,204:37890293,24160228:0
)
(1,205:13024788,24946660:24865505,455111,127431
x1,205:15211148,24946660
g1,204:15429601,24946660
x1,204:17459400,24946660
g1,204:17677853,24946660
x1,204:19028626,24946660
x1,204:19886058,24946660
g1,204:20104511,24946660
x1,204:20450397,24946660
x1,204:21853961,24946660
g1,204:22072414,24946660
x1,204:23237501,24946660
x1,204:24861340,24946660
g1,204:25079793,24946660
x1,204:26299495,24946660
x1,204:26572561,24946660
g1,204:26791014,24946660
x1,204:27582910,24946660
x1,204:27910591,24946660
x1,204:28624205,24946660
g1,204:28842658,24946660
x1,204:29388793,24946660
x1,204:30863357,24946660
x1,204:31191038,24946660
x1,204:31720787,24946660
g1,204:31939240,24946660
x1,204:32303330,24946660
x1,204:35459986,24946660
k1,204:37890293,24946660:2521402
)
(1,205:13024788,25733092:24865505,455111,127431
x1,205:14308205,25733092
x1,204:16306147,25733092
g1,204:16524600,25733092
x1,204:17016121,25733092
x1,204:18304088,25733092
x1,204:19345385,25733092
g1,204:19563838,25733092
x1,204:20874560,25733092
g1,204:21093013,25733092
x1,204:23388599,25733092
g1,204:23607052,25733092
x1,204:24480868,25733092
x1,204:25777027,25733092
g1,204:25995480,25733092
x1,204:27051341,25733092
g1,204:27269794,25733092
x1,204:27597475,25733092
g1,204:27815928,25733092
x1,204:28948246,25733092
x1,204:29275927,25733092
x1,204:29913083,25733092
g1,204:30131536,25733092
x1,204:31882806,25733092
x1,204:32884052,25733092
g1,204:33175323,25733092
x1,204:34675371,25733092
g1,204:34893824,25733092
x1,204:35622004,25733092
x1,204:37751928,25733092
k1,204:37890293,25733092:138365
)
(1,205:13024788,26519524:24865505,455111,127431
x1,205:13474511,26519524
x1,204:14042490,26519524
g1,204:14260943,26519524
x1,204:17037125,26519524
g1,204:17255578,26519524
x1,204:18751987,26519524
g1,204:18970440,26519524
x1,204:21542734,26519524
g1,204:21761187,26519524
x1,204:24313457,26519524
g1,204:24531910,26519524
x1,204:25587771,26519524
g1,204:25806224,26519524
x1,204:26774703,26519524
x1,204:28394901,26519524
g1,204:28613354,26519524
x1,204:30726896,26519524
x1,204:31054577,26519524
g1,204:31273030,26519524
x1,204:31600711,26519524
x1,204:31928392,26519524
x1,204:35192456,26519524
g1,204:35483727,26519524
x1,204:36612404,26519524
k1,204:37890293,26519524:1277889
)
(1,205:13024788,27305956:24865505,455111,127431
x1,205:14157106,27305956
x1,204:14484787,27305956
x1,204:15121943,27305956
g1,204:15340396,27305956
x1,204:17091666,27305956
x1,204:17910867,27305956
g1,204:18129320,27305956
x1,204:22030541,27305956
g1,204:22248994,27305956
x1,204:23235677,27305956
x1,204:24568245,27305956
g1,204:24786698,27305956
x1,204:25150788,27305956
x1,204:28504054,27305956
g1,204:28722507,27305956
x1,204:29341459,27305956
x1,204:31380362,27305956
g1,204:31598815,27305956
x1,204:32290586,27305956
g1,204:32509039,27305956
x1,204:33000560,27305956
x1,204:34165645,27305956
x1,204:34648063,27305956
x1,204:35612900,27305956
g1,204:35831353,27305956
x1,204:36359284,27305956
g1,204:36577737,27305956
x1,204:37924870,27305956
k1,204:37890293,27305956:56518
)
(1,205:13024788,28092388:24865505,455111,127431
x1,205:15542467,28092388
g1,204:15760920,28092388
x1,204:16288851,28092388
g1,204:16507304,28092388
x1,204:17854437,28092388
g1,204:18072890,28092388
x1,204:19603886,28092388
g1,204:19822339,28092388
x1,204:20350270,28092388
g1,204:20568723,28092388
x1,204:21915856,28092388
g1,204:22134309,28092388
x1,204:23190170,28092388
g1,204:23408623,28092388
x1,204:23736304,28092388
g1,204:23954757,28092388
x1,204:26780092,28092388
g1,204:26998545,28092388
x1,204:30060539,28092388
g1,204:30278992,28092388
x1,204:30897944,28092388
x1,204:32918642,28092388
x1,204:33155300,28092388
g1,204:33373753,28092388
x1,204:33901684,28092388
g1,204:34120137,28092388
x1,204:35467270,28092388
k1,204:37890293,28092388:2550163
)
(1,205:13024788,28878820:24865505,455111,127431
x1,205:14308205,28878820
x1,204:16124102,28878820
g1,204:16342555,28878820
x1,204:17398416,28878820
g1,204:17616869,28878820
x1,204:18108390,28878820
x1,204:19396357,28878820
x1,204:20255609,28878820
g1,204:20474062,28878820
x1,204:21569972,28878820
g1,204:21788425,28878820
x1,204:22152515,28878820
x1,204:24704784,28878820
g1,204:24923237,28878820
x1,204:27240669,28878820
x1,204:27368100,28878820
g1,204:27586553,28878820
x1,204:28860867,28878820
g1,204:29079320,28878820
x1,204:29570841,28878820
x1,204:30735926,28878820
x1,204:31218344,28878820
x1,204:32183181,28878820
g1,204:32401634,28878820
x1,204:32747520,28878820
x1,204:34134701,28878820
g1,204:34353154,28878820
x1,204:34881085,28878820
g1,204:35099538,28878820
x1,204:36264626,28878820
g1,204:36483079,28878820
x1,204:37538940,28878820
k1,204:37890293,28878820:351353
)
(1,205:13024788,29665252:24865505,455111,127431
x1,205:14371921,29665252
g1,204:14590374,29665252
x1,204:15760921,29665252
x1,204:17144462,29665252
x1,204:17945459,29665252
x1,204:18072890,29665252
g1,204:18291343,29665252
x1,204:19347204,29665252
g1,204:19565657,29665252
x1,204:20075383,29665252
x1,204:20530494,29665252
g1,204:20748947,29665252
x1,204:23281189,29665252
g1,204:23499642,29665252
x1,204:25556749,29665252
x1,204:25684180,29665252
g1,204:25975451,29665252
x1,204:26448767,29665252
x1,204:26721834,29665252
g1,204:26940287,29665252
x1,204:29234051,29665252
g1,204:29452504,29665252
x1,204:31454997,29665252
g1,204:31673450,29665252
x1,204:32219585,29665252
x1,204:35663873,29665252
x1,204:35991554,29665252
x1,204:36118985,29665252
k1,204:37890293,29665252:1862403
)
(1,205:13024788,30451684:24865505,491520,163840
x1,205:16240539,30451684
k1,204:16458960,30451684:218421
x1,204:17185683,30451684
k1,204:17404104,30451684:218421
x1,204:18239833,30451684
x1,204:20387262,30451684
k1,204:20605684,30451684:218422
x1,204:22649593,30451684
k1,204:22868014,30451684:218421
x1,204:23921764,30451684
k1,204:24140185,30451684:218421
x1,204:26084170,30451684
k1,204:26302591,30451684:218421
x1,204:26774960,30451684
x1,204:27594301,30451684
k1,204:27812723,30451684:218422
x1,204:30065566,30451684
k1,204:30283993,30451684:218427
x1,204:31483086,30451684
x1,204:33318028,30451684
k1,204:33536450,30451684:218422
x1,204:33881644,30451684
x1,204:34499321,30451684
k1,204:34717742,30451684:218421
x1,204:35758773,30451684
k1,204:35977194,30451684:218421
x1,204:37890293,30451684
k1,204:37890293,30451684:0
)
(1,205:13024788,31238116:24865505,455111,127431
x1,205:13920375,31238116
x1,204:14258978,31238116
k1,204:14475198,31238116:216220
x1,204:15049658,31238116
k1,204:15265878,31238116:216220
x1,204:16625315,31238116
k1,204:16841535,31238116:216220
x1,204:18306231,31238116
k1,204:18522451,31238116:216220
x1,204:19949683,31238116
x1,204:20448850,31238116
k1,204:20665517,31238116:216667
x1,204:21022325,31238116
x1,204:21361657,31238116
x1,204:22075638,31238116
k1,204:22291858,31238116:216220
x1,204:23654863,31238116
k1,204:23871083,31238116:216220
x1,204:25565921,31238116
k1,204:25782588,31238116:216667
x1,204:26888692,31238116
k1,204:27105358,31238116:216666
x1,204:28140101,31238116
k1,204:28356321,31238116:216220
x1,204:29697919,31238116
x1,204:30482532,31238116
k1,204:30698752,31238116:216220
x1,204:31055560,31238116
x1,204:32037146,31238116
x1,204:33540726,31238116
k1,204:33831253,31238116:290527
x1,204:35476136,31238116
k1,204:35692356,31238116:216220
x1,204:37890293,31238116
k1,204:37890293,31238116:0
)
(1,205:13024788,32024548:24865505,455111,127431
x1,205:15282144,32024548
g1,204:15500597,32024548
x1,204:16702094,32024548
g1,204:16920547,32024548
x1,204:18085634,32024548
x1,204:19268925,32024548
g1,204:19487378,32024548
x1,204:21782964,32024548
g1,204:22001417,32024548
x1,204:22875233,32024548
x1,204:23989347,32024548
g1,204:24207800,32024548
x1,204:25190842,32024548
g1,204:25409295,32024548
x1,204:27601115,32024548
x1,204:29057475,32024548
g1,204:29275928,32024548
x1,204:30952562,32024548
x1,204:31280243,32024548
x1,204:31553309,32024548
g1,204:31771762,32024548
x1,204:33215378,32024548
x1,204:33488444,32024548
g1,204:33706897,32024548
x1,204:34750014,32024548
g1,204:34968467,32024548
x1,204:37846596,32024548
k1,204:37890293,32024548:43697
)
(1,205:13024788,32810980:24865505,455111,127431
x1,205:13570923,32810980
g1,204:13789376,32810980
x1,204:15573416,32810980
x1,204:16068577,32810980
g1,204:16287030,32810980
x1,204:17561344,32810980
g1,204:17779797,32810980
x1,204:20277453,32810980
g1,204:20495906,32810980
x1,204:21990494,32810980
g1,204:22208947,32810980
x1,204:24364356,32810980
g1,204:24582809,32810980
x1,204:25933582,32810980
x1,204:27664830,32810980
g1,204:27883283,32810980
x1,204:30413707,32810980
g1,204:30632160,32810980
x1,204:33544878,32810980
g1,204:33763331,32810980
x1,204:34819192,32810980
g1,204:35037645,32810980
x1,204:37262232,32810980
k1,204:37890293,32810980:628061
)
(1,205:13024788,33597412:24865505,455111,127431
x1,205:15504237,33597412
x1,205:16855010,33597412
x1,204:17712442,33597412
g1,204:17930895,33597412
x1,204:20326604,33597412
k1,205:29044878,33597412:8845414
k1,205:37890292,33597412:8845414
)
(1,208:13024788,35764648:24865505,655359,0
(1,208:13024788,35764648:0,0,0
g1,208:13024788,35764648
)
(1,208:13024788,35764648:0,0,0
(1,208:13024788,35764648:0,0,0
(1,208:13024788,34585000:0,0,0
)
)
g1,208:13024788,35764648
)
x1,208:14010012,35764648
x1,208:15357867,35764648
x1,208:18867314,35764648
k1,208:28378804,35764648:9511490
k1,208:37890294,35764648:9511490
)
(1,208:13024788,35764648:0,0,0
(1,208:13024788,35764648:0,215040,0
g1,208:13680148,35764648
g1,208:38545653,35764648
(1,208:38545653,35764648:655360,215040,0
k1,208:39026931,35764648:481278
x1,208:39201013,35764648
)
k1,208:13024789,35764648:-26176224
)
)
h1,208:13024788,35764648:0,0,0
(1,210:13024788,37200067:24865505,455111,127431
x1,210:14553851,37200067
x1,209:14823130,37200067
k1,209:15041351,37200067:218221
x1,209:17238814,37200067
k1,209:17457035,37200067:218221
x1,209:17780456,37200067
k1,209:17998676,37200067:218220
x1,209:20011072,37200067
k1,209:20229293,37200067:218221
x1,209:21742181,37200067
k1,209:21960402,37200067:218221
x1,209:22481470,37200067
k1,209:22699691,37200067:218221
x1,209:25145113,37200067
x1,209:25468297,37200067
k1,209:25686518,37200067:218221
x1,209:26728653,37200067
k1,209:26946873,37200067:218220
x1,209:29248552,37200067
x1,209:29571736,37200067
k1,209:29789957,37200067:218221
x1,209:30257120,37200067
x1,209:32828077,37200067
k1,209:33046344,37200067:218267
x1,209:34465803,37200067
k1,209:34684024,37200067:218221
x1,209:37133037,37200067
k1,209:37351258,37200067:218221
x1,209:37890293,37200067
k1,209:37890293,37200067:0
)
(1,210:13024788,37200067:0,0,127431
(1,210:13024788,37200067:0,215040,0
g1,210:13680148,37200067
g1,210:38545653,37200067
(1,210:38545653,37200067:655360,215040,0
k1,210:39026931,37200067:481278
x1,210:39201013,37200067
)
k1,210:13024789,37200067:-26176224
)
)
(1,210:13024788,37986499:24865505,455111,127431
x1,210:13920448,37986499
x1,209:14741468,37986499
g1,209:14959921,37986499
x1,209:17257328,37986499
x1,209:17585009,37986499
g1,209:17803462,37986499
x1,209:18859323,37986499
g1,209:19077776,37986499
x1,209:20170046,37986499
x1,209:21648251,37986499
g1,209:21866704,37986499
x1,209:22194385,37986499
g1,209:22412838,37986499
x1,209:24604658,37986499
x1,209:25533087,37986499
g1,209:25751540,37986499
x1,209:27755854,37986499
g1,209:27974307,37986499
x1,209:28666078,37986499
g1,209:28884531,37986499
x1,209:31835477,37986499
g1,209:32053930,37986499
x1,209:34449639,37986499
g1,209:34740910,37986499
x1,209:35186920,37986499
x1,209:36588665,37986499
x1,209:37083826,37986499
k1,209:37890293,37986499:806467
)
(1,210:13024788,37986499:0,0,127431
(1,210:13024788,37986499:0,215040,0
g1,210:13680148,37986499
g1,210:38545653,37986499
(1,210:38545653,37986499:655360,215040,0
k1,210:39026931,37986499:481278
x1,210:39201013,37986499
)
k1,210:13024789,37986499:-26176224
)
)
(1,210:13024788,38772931:24865505,491520,163840
x1,210:14264040,38772931
k1,209:14481146,38772931:217106
x1,209:15601469,38772931
x1,209:17787996,38772931
k1,209:18005101,38772931:217105
x1,209:19738808,38772931
x1,209:20063376,38772931
x1,209:22016850,38772931
k1,209:22233956,38772931:217106
x1,209:25304475,38772931
k1,209:25521850,38772931:217375
x1,209:28826899,38772931
k1,209:29044004,38772931:217105
x1,209:31519182,38772931
k1,209:31736288,38772931:217106
x1,209:33453758,38772931
k1,209:33670863,38772931:217105
x1,209:35626467,38772931
k1,209:35843573,38772931:217106
x1,209:37981388,38772931
k1,209:37890293,38772931:0
)
(1,210:13024788,38772931:0,0,163840
(1,210:13024788,38772931:0,215040,0
g1,210:13680148,38772931
g1,210:38545653,38772931
(1,210:38545653,38772931:655360,215040,0
k1,210:39026931,38772931:481278
x1,210:39201013,38772931
)
k1,210:13024789,38772931:-26176224
)
)
(1,210:13024788,39559363:24865505,455111,127431
x1,210:13888163,39559363
k1,209:14106170,39559363:218007
x1,209:14680558,39559363
k1,209:14898566,39559363:218008
x1,209:17540750,39559363
x1,209:18294380,39559363
k1,209:18512387,39559363:218007
x1,209:19607313,39559363
x1,209:20791478,39559363
k1,209:21009486,39559363:218008
x1,209:22037999,39559363
k1,209:22256006,39559363:218007
x1,209:22776546,39559363
k1,209:22994553,39559363:218007
x1,209:24417958,39559363
x1,209:24866442,39559363
k1,209:25084539,39559363:218097
x1,209:27148747,39559363
k1,209:27366754,39559363:218007
x1,209:28750669,39559363
k1,209:28968677,39559363:218008
x1,209:31553421,39559363
k1,209:31771428,39559363:218007
x1,209:32812507,39559363
k1,209:33030515,39559363:218008
x1,209:34059028,39559363
k1,209:34277035,39559363:218007
x1,209:37890293,39559363
k1,209:37890293,39559363:0
)
(1,210:13024788,39559363:0,0,127431
(1,210:13024788,39559363:0,215040,0
g1,210:13680148,39559363
g1,210:38545653,39559363
(1,210:38545653,39559363:655360,215040,0
k1,210:39026931,39559363:481278
x1,210:39201013,39559363
)
k1,210:13024789,39559363:-26176224
)
)
(1,210:13024788,40345795:24865505,491520,163840
x1,210:14919874,40345795
g1,209:15138327,40345795
x1,209:15922941,40345795
g1,209:16141394,40345795
x1,209:17943639,40345795
g1,209:18162092,40345795
x1,209:18708227,40345795
x1,209:19838725,40345795
x1,209:20475881,40345795
x1,209:21586355,40345795
g1,209:21804808,40345795
x1,209:22860669,40345795
g1,209:23079122,40345795
x1,209:24755756,40345795
x1,209:25083437,40345795
x1,209:25720593,40345795
g1,209:25939046,40345795
x1,209:27941539,40345795
g1,209:28159992,40345795
x1,209:30821487,40345795
g1,209:31039940,40345795
x1,209:31221985,40345795
(1,209:31221985,40345795:327681,422343,0
x1,209:31549666,40345795
)
x1,209:31877347,40345795
(1,209:31877347,40345795:327681,422343,0
x1,209:32205028,40345795
)
x1,209:32569118,40345795
g1,209:32860389,40345795
x1,209:33333705,40345795
x1,209:36047995,40345795
g1,209:36266448,40345795
x1,209:37309565,40345795
k1,209:37890293,40345795:597767
)
(1,210:13024788,40345795:0,0,163840
(1,210:13024788,40345795:0,215040,0
g1,210:13680148,40345795
g1,210:38545653,40345795
(1,210:38545653,40345795:655360,215040,0
k1,210:39026931,40345795:481278
x1,210:39201013,40345795
)
k1,210:13024789,40345795:-26176224
)
)
(1,210:13024788,41132227:24865505,455111,127431
x1,210:15879248,41132227
x1,209:16115906,41132227
g1,209:16334359,41132227
x1,209:16916903,41132227
x1,209:17885382,41132227
g1,209:18103835,41132227
x1,209:20725282,41132227
g1,209:20943735,41132227
x1,209:22949869,41132227
g1,209:23168322,41132227
x1,209:25982733,41132227
g1,209:26201186,41132227
x1,209:27257047,41132227
g1,209:27475500,41132227
x1,209:28970088,41132227
g1,209:29188541,41132227
x1,209:31962904,41132227
g1,209:32181357,41132227
x1,209:33055173,41132227
x1,209:34351332,41132227
g1,209:34569785,41132227
x1,209:35445420,41132227
g1,209:35663873,41132227
x1,209:37502526,41132227
k1,209:37890293,41132227:412015
)
(1,210:13024788,41132227:0,0,127431
(1,210:13024788,41132227:0,215040,0
g1,210:13680148,41132227
g1,210:38545653,41132227
(1,210:38545653,41132227:655360,215040,0
k1,210:39026931,41132227:481278
x1,210:39201013,41132227
)
k1,210:13024789,41132227:-26176224
)
)
(1,210:13024788,41918659:24865505,455111,127431
x1,210:14302742,41918659
g1,209:14521195,41918659
x1,209:15504238,41918659
g1,209:15722691,41918659
x1,209:17836231,41918659
x1,209:18600820,41918659
g1,209:18819273,41918659
x1,209:19711294,41918659
g1,209:19929747,41918659
x1,209:20512291,41918659
g1,209:20730744,41918659
x1,209:22880693,41918659
g1,209:23099146,41918659
x1,209:25758822,41918659
g1,209:25977275,41918659
x1,209:26523410,41918659
x1,209:29314156,41918659
g1,209:29532609,41918659
x1,209:31425877,41918659
g1,209:31644330,41918659
x1,209:33428370,41918659
x1,209:33665028,41918659
g1,209:33883481,41918659
x1,209:34229367,41918659
x1,209:36565002,41918659
k1,209:37890293,41918659:1416386
)
(1,210:13024788,41918659:0,0,127431
(1,210:13024788,41918659:0,215040,0
g1,210:13680148,41918659
g1,210:38545653,41918659
(1,210:38545653,41918659:655360,215040,0
k1,210:39026931,41918659:481278
x1,210:39201013,41918659
)
k1,210:13024789,41918659:-26176224
)
)
(1,210:13024788,42705091:24865505,491520,163840
x1,210:15245737,42705091
g1,209:15464190,42705091
x1,209:16813142,42705091
g1,209:17031595,42705091
x1,209:19549274,42705091
g1,209:19767727,42705091
x1,209:20552341,42705091
g1,209:20770794,42705091
x1,209:24757578,42705091
g1,209:24976031,42705091
x1,209:26019148,42705091
g1,209:26237601,42705091
x1,209:29115730,42705091
g1,209:29334183,42705091
x1,209:29516228,42705091
(1,209:29516228,42705091:327681,422343,0
x1,209:29843909,42705091
)
x1,209:30171590,42705091
(1,209:30171590,42705091:327681,422343,0
x1,209:30499271,42705091
)
x1,209:30863361,42705091
k1,210:34313257,42705091:3577036
k1,210:37890293,42705091:3577036
)
(1,210:13024788,42705091:0,0,163840
(1,210:13024788,42705091:0,215040,0
g1,210:13680148,42705091
g1,210:38545653,42705091
(1,210:38545653,42705091:655360,215040,0
k1,210:39026931,42705091:481278
x1,210:39201013,42705091
)
k1,210:13024789,42705091:-26176224
)
)
h1,210:13024788,42705091:0,0,163840
(1,212:13024788,43491523:24865505,491520,163840
h1,211:13024788,43491523:932339,0,0
x1,211:14557875,43491523
g1,211:14776328,43491523
x1,211:16270914,43491523
x1,211:16507572,43491523
g1,211:16726025,43491523
x1,211:17071911,43491523
x1,211:18369889,43491523
g1,211:18588342,43491523
x1,211:20974951,43491523
g1,211:21193404,43491523
x1,211:21739539,43491523
x1,211:24379187,43491523
g1,211:24597640,43491523
x1,211:26017590,43491523
g1,211:26236043,43491523
x1,211:29571106,43491523
g1,211:29789559,43491523
x1,211:30954646,43491523
x1,211:32137937,43491523
g1,211:32356390,43491523
x1,211:34651976,43491523
g1,211:34870429,43491523
x1,211:36390504,43491523
g1,211:36608957,43491523
x1,211:37664818,43491523
k1,211:37890293,43491523:225475
)
(1,212:13024788,43491523:0,0,163840
(1,212:13024788,43491523:0,215040,0
g1,212:13680148,43491523
g1,212:38545653,43491523
(1,212:38545653,43491523:655360,215040,0
k1,212:38852849,43491523:307196
x1,212:39201013,43491523
)
k1,212:13024789,43491523:-26176224
)
)
(1,212:13024788,44277955:24865505,491520,163840
x1,212:14335510,44277955
g1,211:14553963,44277955
x1,211:16849549,44277955
g1,211:17068002,44277955
x1,211:18669997,44277955
g1,211:18888450,44277955
x1,211:19838724,44277955
g1,211:20057177,44277955
x1,211:21007451,44277955
x1,211:21826652,44277955
g1,211:22045105,44277955
x1,211:24271513,44277955
g1,211:24489966,44277955
x1,211:25036101,44277955
g1,211:25254554,44277955
x1,211:25582235,44277955
x1,211:25909916,44277955
x1,211:28478568,44277955
g1,211:28697021,44277955
x1,211:30157019,44277955
g1,211:30375472,44277955
x1,211:33619513,44277955
g1,211:33910784,44277955
x1,211:34921133,44277955
g1,211:35139586,44277955
x1,211:36013402,44277955
x1,211:37127516,44277955
k1,211:37890293,44277955:762777
)
(1,212:13024788,44277955:0,0,163840
(1,212:13024788,44277955:0,215040,0
g1,212:13680148,44277955
g1,212:38545653,44277955
(1,212:38545653,44277955:655360,215040,0
k1,212:38852849,44277955:307196
x1,212:39201013,44277955
)
k1,212:13024789,44277955:-26176224
)
)
(1,212:13024788,45064387:24865505,455111,127431
x1,212:13920375,45064387
x1,211:14258978,45064387
g1,211:14477431,45064387
x1,211:15051891,45064387
g1,211:15270344,45064387
x1,211:17412975,45064387
g1,211:17631428,45064387
x1,211:19620631,45064387
g1,211:19839084,45064387
x1,211:21910353,45064387
x1,211:22141914,45064387
g1,211:22360367,45064387
x1,211:22717175,45064387
x1,211:23056507,45064387
x1,211:24933681,45064387
g1,211:25152134,45064387
x1,211:26186877,45064387
g1,211:26405330,45064387
x1,211:27689838,45064387
g1,211:27908291,45064387
x1,211:29658433,45064387
g1,211:29876886,45064387
x1,211:30768906,45064387
x1,211:31214551,45064387
x1,211:32361323,45064387
g1,211:32579776,45064387
x1,211:33257711,45064387
x1,211:33578474,45064387
x1,211:33845715,45064387
g1,211:34064168,45064387
x1,211:37887364,45064387
k1,211:37890293,45064387:2929
)
(1,212:13024788,45064387:0,0,127431
(1,212:13024788,45064387:0,215040,0
g1,212:13680148,45064387
g1,212:38545653,45064387
(1,212:38545653,45064387:655360,215040,0
k1,212:38852849,45064387:307196
x1,212:39201013,45064387
)
k1,212:13024789,45064387:-26176224
)
)
]
(1,212:13024788,49020595:24865505,1290439,235932
(1,212:13024788,49020595:24865505,1290439,235932
g1,212:2368143,49020595
(1,212:2368143,49020595:35522150,1290439,235932
[1,212:2368143,49020595:35522150,1290439,235932
(1,212:2368143,49020595:35522150,550500,235932
(1,212:2368143,49020595:0,550500,235932
[1,212:2368143,49020595:35522150,550500,235932
(1,212:2368143,49020595:35522150,550500,235932
h1,212:2368143,49020595:0,0,0
x1,212:4288714,49020595
x1,212:4634599,49020595
x1,212:5200758,49020595
g1,212:5419211,49020595
x1,212:6256618,49020595
g1,212:6475071,49020595
x1,212:7785795,49020595
r1,212:7785795,49020595:0,786432,235932
k1,212:22838044,49020595:15052249
k1,212:37890293,49020595:15052249
)
]
k1,212:2368141,49020595:-35522152
)
g1,212:2368143,49020595
[1,212:2368143,49020595:35522150,0,0
(1,212:2368143,49020595:35522150,0,0
k1,212:20129219,49020595:17761076
h1,212:20129219,49020595:0,0,0
g1,212:20129219,49020595
k1,212:37890295,49020595:17761076
)
]
g1,212:37890293,49020595
(1,212:37890293,49020595:0,550500,235932
k1,212:2368141,49020595:-35522152
[1,212:2368141,49020595:35522150,550500,235932
(1,212:2368141,49020595:35522150,550500,235932
k1,212:36612333,49020595:34244192
h1,212:36579565,49020595:0,0,0
x1,212:37234927,49020595
x1,212:37890289,49020595
r1,212:37890289,49020595:0,786432,235932
g1,212:37890289,49020595
g1,212:37890289,49020595
)
]
)
)
]
)
g1,212:37890293,49020595
)
)
]
]
]
!34523
}1
!10
{2
[1,224:4736286,49020595:33154007,44284309,235932
(1,224:4736286,4736286:0,0,0
[1,224:0,4736286:0,0,0
(1,224:0,0:0,0,0
g1,224:0,0
)
]
)
[1,224:4736286,4736286:0,0,0
(1,224:4736286,1535259:0,0,0
k1,224:4736286,1535259:-8222721
)
]
[1,224:4736286,49020595:33154007,44284309,235932
[1,224:13024788,49020595:24865505,47419555,235932
[1,224:13024788,2387472:24865505,786432,0
(1,224:13024788,2387472:24865505,0,0
(1,224:13024788,2387472:24865505,0,0
g1,224:2368143,2387472
(1,224:2368143,2387472:35522150,0,0
[1,224:2368143,2387472:35522150,0,0
(1,224:2368143,2387472:35522150,0,0
(1,224:2368143,2387472:0,0,0
[1,224:2368143,2387472:35522150,0,0
(1,224:2368143,2387472:35522150,0,0
h1,224:2368143,2387472:0,0,0
k1,224:20129219,2387472:17761076
k1,224:37890295,2387472:17761076
)
]
k1,224:2368141,2387472:-35522152
)
g1,224:2368143,2387472
[1,224:2368143,2387472:35522150,0,0
(1,224:2368143,2387472:35522150,0,0
k1,224:20129219,2387472:17761076
h1,224:20129219,2387472:0,0,0
g1,224:20129219,2387472
k1,224:37890295,2387472:17761076
)
]
g1,224:37890293,2387472
(1,224:37890293,2387472:0,0,0
k1,224:2368141,2387472:-35522152
[1,224:2368141,2387472:35522150,0,0
(1,224:2368141,2387472:35522150,0,0
k1,224:37890293,2387472:35522152
h1,224:37890293,2387472:0,0,0
g1,224:37890293,2387472
g1,224:37890293,2387472
)
]
)
)
]
)
g1,224:37890293,2387472
)
)
]
[1,224:13024788,45468380:24865505,41442508,0
(1,212:13024788,4681232:24865505,455111,127431
x1,212:14005550,4681232
x1,211:15330232,4681232
k1,211:15548343,4681232:218111
x1,211:18065393,4681232
x1,211:18336711,4681232
k1,211:18554822,4681232:218111
x1,211:21035680,4681232
k1,211:21253791,4681232:218111
x1,211:24006078,4681232
k1,211:24224189,4681232:218111
x1,211:24803238,4681232
k1,211:25021350,4681232:218112
x1,211:25998493,4681232
x1,211:26324099,4681232
x1,211:26957322,4681232
x1,211:28567692,4681232
k1,211:28785803,4681232:218111
x1,211:31543521,4681232
k1,211:31761632,4681232:218111
x1,211:34007253,4681232
x1,211:34897428,4681232
k1,211:35115539,4681232:218111
x1,211:35658397,4681232
k1,211:35876508,4681232:218111
x1,211:36220319,4681232
x1,211:37890293,4681232
k1,211:37890293,4681232:0
)
(1,212:13024788,4681232:0,0,127431
(1,212:13024788,4681232:0,215040,0
g1,212:13680148,4681232
g1,212:38545653,4681232
(1,212:38545653,4681232:655360,215040,0
k1,212:38852849,4681232:307196
x1,212:39201013,4681232
)
k1,212:13024789,4681232:-26176224
)
)
(1,212:13024788,5467664:24865505,455111,127431
x1,212:14468404,5467664
x1,211:14959923,5467664
x1,211:16927827,5467664
g1,211:17146280,5467664
x1,211:18129322,5467664
x1,211:19698548,5467664
g1,211:19917001,5467664
x1,211:22538448,5467664
g1,211:22756901,5467664
x1,211:25635030,5467664
g1,211:25853483,5467664
x1,211:27783159,5467664
g1,211:28001612,5467664
x1,211:29467072,5467664
g1,211:29685525,5467664
x1,211:30231660,5467664
g1,211:30450113,5467664
x1,211:31979289,5467664
g1,211:32197742,5467664
x1,211:32929561,5467664
x1,211:34586168,5467664
g1,211:34804621,5467664
x1,211:36248237,5467664
x1,211:36521303,5467664
k1,211:37890293,5467664:1368990
)
(1,212:13024788,5467664:0,0,127431
(1,212:13024788,5467664:0,215040,0
g1,212:13680148,5467664
g1,212:38545653,5467664
(1,212:38545653,5467664:655360,215040,0
k1,212:38852849,5467664:307196
x1,212:39201013,5467664
)
k1,212:13024789,5467664:-26176224
)
)
(1,212:13024788,6254096:24865505,491520,163840
x1,212:14773147,6254096
x1,211:15258041,6254096
k1,211:15465888,6254096:207847
x1,211:15644292,6254096
(1,211:15644292,6254096:327681,422343,0
x1,211:15971973,6254096
)
x1,211:16150377,6254096
k1,211:16358223,6254096:207846
(1,211:16358223,6254096:655362,422343,0
x1,211:17013585,6254096
)
x1,211:17334712,6254096
(1,211:17334712,6254096:655362,422343,0
x1,211:17990074,6254096
)
x1,211:18346882,6254096
k1,211:18634618,6254096:287736
x1,211:19053868,6254096
x1,211:22322918,6254096
k1,211:22532886,6254096:209968
x1,211:23737112,6254096
x1,211:25310634,6254096
k1,211:25518480,6254096:207846
x1,211:26540734,6254096
k1,211:26748581,6254096:207847
x1,211:29569147,6254096
k1,211:29776993,6254096:207846
x1,211:30708261,6254096
k1,211:30916108,6254096:207847
x1,211:31272916,6254096
x1,211:32218821,6254096
k1,211:32426667,6254096:207846
x1,211:35648641,6254096
k1,211:35856488,6254096:207847
x1,211:37890293,6254096
k1,211:37890293,6254096:0
)
(1,212:13024788,6254096:0,0,163840
(1,212:13024788,6254096:0,215040,0
g1,212:13680148,6254096
g1,212:38545653,6254096
(1,212:38545653,6254096:655360,215040,0
k1,212:38852849,6254096:307196
x1,212:39201013,6254096
)
k1,212:13024789,6254096:-26176224
)
)
(1,212:13024788,7040528:24865505,491520,163840
x1,212:13607332,7040528
g1,211:13825785,7040528
x1,211:14717806,7040528
x1,211:15797329,7040528
g1,211:16015782,7040528
x1,211:17799822,7040528
x1,211:18036480,7040528
g1,211:18254933,7040528
x1,211:18619023,7040528
x1,211:21772042,7040528
g1,211:21990495,7040528
x1,211:22904359,7040528
x1,211:23250244,7040528
g1,211:23468697,7040528
x1,211:24054881,7040528
g1,211:24273334,7040528
x1,211:25769742,7040528
g1,211:25988195,7040528
x1,211:29157597,7040528
g1,211:29376050,7040528
x1,211:31873706,7040528
g1,211:32092159,7040528
x1,211:32985999,7040528
x1,211:36887220,7040528
g1,211:37105673,7040528
x1,211:37287718,7040528
(1,211:37287718,7040528:327681,422343,0
x1,211:37615399,7040528
)
x1,211:37979489,7040528
k1,211:37890293,7040528:1899
)
(1,212:13024788,7040528:0,0,163840
(1,212:13024788,7040528:0,215040,0
g1,212:13680148,7040528
g1,212:38545653,7040528
(1,212:38545653,7040528:655360,215040,0
k1,212:38852849,7040528:307196
x1,212:39201013,7040528
)
k1,212:13024789,7040528:-26176224
)
)
(1,212:13024788,7826960:24865505,491520,163840
x1,212:14808828,7826960
x1,211:15303989,7826960
g1,211:15522442,7826960
x1,211:16796756,7826960
g1,211:17015209,7826960
x1,211:18546207,7826960
g1,211:18764660,7826960
x1,211:21770223,7826960
g1,211:21988676,7826960
x1,211:23044537,7826960
g1,211:23262990,7826960
x1,211:25085257,7826960
g1,211:25303710,7826960
x1,211:25485755,7826960
(1,211:25485755,7826960:655362,422343,0
x1,211:26141117,7826960
)
x1,211:26323162,7826960
g1,211:26541615,7826960
(1,211:26541615,7826960:655362,422343,0
x1,211:27196977,7826960
)
x1,211:27561067,7826960
g1,211:27779520,7826960
x1,211:28835381,7826960
g1,211:29053834,7826960
x1,211:30475604,7826960
g1,211:30694057,7826960
x1,211:32445329,7826960
g1,211:32663782,7826960
x1,211:33246326,7826960
g1,211:33464779,7826960
x1,211:34507896,7826960
g1,211:34726349,7826960
x1,211:35254280,7826960
g1,211:35472733,7826960
x1,211:36876300,7826960
x1,211:37203981,7826960
k1,211:37890293,7826960:710560
)
(1,212:13024788,7826960:0,0,163840
(1,212:13024788,7826960:0,215040,0
g1,212:13680148,7826960
g1,212:38545653,7826960
(1,212:38545653,7826960:655360,215040,0
k1,212:38852849,7826960:307196
x1,212:39201013,7826960
)
k1,212:13024789,7826960:-26176224
)
)
(1,212:13024788,8613392:24865505,491520,163840
x1,212:14244490,8613392
x1,211:15573417,8613392
g1,211:15791870,8613392
x1,211:16523689,8613392
x1,211:18180296,8613392
g1,211:18398749,8613392
x1,211:19842365,8613392
x1,211:20115431,8613392
g1,211:20333884,8613392
x1,211:20515929,8613392
(1,211:20515929,8613392:655362,422343,0
x1,211:21171291,8613392
)
x1,211:21535381,8613392
k1,212:29649267,8613392:8241026
k1,212:37890293,8613392:8241026
)
(1,212:13024788,8613392:0,0,163840
(1,212:13024788,8613392:0,215040,0
g1,212:13680148,8613392
g1,212:38545653,8613392
(1,212:38545653,8613392:655360,215040,0
k1,212:38852849,8613392:307196
x1,212:39201013,8613392
)
k1,212:13024789,8613392:-26176224
)
)
h1,212:13024788,8613392:0,0,163840
(1,214:13024788,9399824:24865505,455111,127431
h1,213:13024788,9399824:932339,0,0
x1,213:16099793,9399824
g1,213:16318246,9399824
x1,213:17667198,9399824
g1,213:17885651,9399824
x1,213:20417895,9399824
x1,213:20690961,9399824
g1,213:20909414,9399824
x1,213:21273504,9399824
x1,213:21619390,9399824
x1,213:22074501,9399824
x1,213:22786295,9399824
g1,213:23004748,9399824
x1,213:23914972,9399824
g1,213:24133425,9399824
x1,213:25626193,9399824
x1,213:26172327,9399824
x1,213:26536417,9399824
x1,213:26882303,9399824
x1,213:27537665,9399824
g1,213:27756118,9399824
x1,213:29614796,9399824
g1,213:29833249,9399824
x1,213:30361180,9399824
g1,213:30579633,9399824
x1,213:31817539,9399824
x1,213:32145220,9399824
g1,213:32363673,9399824
x1,213:33091852,9399824
g1,213:33310305,9399824
x1,213:34184121,9399824
x1,213:35298235,9399824
g1,213:35516688,9399824
x1,213:36466962,9399824
k1,213:37890293,9399824:1423331
)
(1,214:13024788,9399824:0,0,127431
(1,214:13024788,9399824:0,215040,0
g1,214:13680148,9399824
g1,214:38545653,9399824
(1,214:38545653,9399824:655360,215040,0
k1,214:38852849,9399824:307196
x1,214:39201013,9399824
)
k1,214:13024789,9399824:-26176224
)
)
(1,214:13024788,10186256:24865505,455111,127431
x1,214:15502418,10186256
g1,213:15720871,10186256
x1,213:17069823,10186256
g1,213:17288276,10186256
x1,213:19290769,10186256
g1,213:19509222,10186256
x1,213:22203488,10186256
g1,213:22421941,10186256
x1,213:23008125,10186256
g1,213:23226578,10186256
x1,213:25851664,10186256
g1,213:26070117,10186256
x1,213:28058045,10186256
g1,213:28276498,10186256
x1,213:28822633,10186256
x1,213:31939239,10186256
g1,213:32157692,10186256
x1,213:33213553,10186256
g1,213:33432006,10186256
x1,213:36344724,10186256
k1,213:37890293,10186256:1545569
)
(1,214:13024788,10186256:0,0,127431
(1,214:13024788,10186256:0,215040,0
g1,214:13680148,10186256
g1,214:38545653,10186256
(1,214:38545653,10186256:655360,215040,0
k1,214:38852849,10186256:307196
x1,214:39201013,10186256
)
k1,214:13024789,10186256:-26176224
)
)
(1,214:13024788,10972688:24865505,491520,163840
x1,214:15212968,10972688
g1,213:15431421,10972688
x1,213:16013965,10972688
g1,213:16232418,10972688
x1,213:17761595,10972688
g1,213:17980048,10972688
x1,213:20459497,10972688
x1,213:22553015,10972688
g1,213:22771468,10972688
x1,213:22953513,10972688
(1,213:22953513,10972688:655362,422343,0
x1,213:23608875,10972688
)
x1,213:23936556,10972688
(1,213:23936556,10972688:655362,422343,0
x1,213:24591918,10972688
)
x1,213:24956008,10972688
g1,213:25247279,10972688
x1,213:28624213,10972688
g1,213:28842666,10972688
x1,213:29570845,10972688
g1,213:29789298,10972688
x1,213:31518724,10972688
g1,213:31737177,10972688
x1,213:32574582,10972688
x1,213:34908396,10972688
g1,213:35126849,10972688
x1,213:37748296,10972688
k1,213:37890293,10972688:141997
)
(1,214:13024788,10972688:0,0,163840
(1,214:13024788,10972688:0,215040,0
g1,214:13680148,10972688
g1,214:38545653,10972688
(1,214:38545653,10972688:655360,215040,0
k1,214:38852849,10972688:307196
x1,214:39201013,10972688
)
k1,214:13024789,10972688:-26176224
)
)
(1,214:13024788,11759120:24865505,455111,127431
x1,214:14807171,11759120
x1,213:14933510,11759120
k1,213:15151101,11759120:217591
x1,213:17014913,11759120
k1,213:17232503,11759120:217590
x1,213:18282028,11759120
k1,213:18499619,11759120:217591
x1,213:19983430,11759120
x1,213:21087132,11759120
k1,213:21304723,11759120:217591
x1,213:22426627,11759120
x1,213:24876615,11759120
k1,213:25094378,11759120:217763
x1,213:25781998,11759120
x1,213:26107604,11759120
x1,213:26378922,11759120
k1,213:26596513,11759120:217591
x1,213:26958418,11759120
x1,213:27917574,11759120
k1,213:28135164,11759120:217590
x1,213:29439832,11759120
x1,213:30692132,11759120
k1,213:30909723,11759120:217591
x1,213:31488772,11759120
k1,213:31706363,11759120:217591
x1,213:33814458,11759120
k1,213:34032048,11759120:217590
x1,213:35085192,11759120
k1,213:35302783,11759120:217591
x1,213:35592306,11759120
x1,213:37890293,11759120
k1,213:37890293,11759120:0
)
(1,214:13024788,11759120:0,0,127431
(1,214:13024788,11759120:0,215040,0
g1,214:13680148,11759120
g1,214:38545653,11759120
(1,214:38545653,11759120:655360,215040,0
k1,214:38852849,11759120:307196
x1,214:39201013,11759120
)
k1,214:13024789,11759120:-26176224
)
)
(1,214:13024788,12545552:24865505,491520,163840
x1,214:13388878,12545552
x1,213:13716559,12545552
g1,213:13935012,12545552
x1,213:17066184,12545552
g1,213:17284637,12545552
x1,213:18158453,12545552
x1,213:19014064,12545552
g1,213:19232517,12545552
x1,213:22369149,12545552
g1,213:22587602,12545552
x1,213:23643463,12545552
g1,213:23861916,12545552
x1,213:26155683,12545552
x1,213:27266157,12545552
g1,213:27484610,12545552
x1,213:30342717,12545552
g1,213:30561170,12545552
x1,213:31604287,12545552
g1,213:31822740,12545552
x1,213:33739672,12545552
g1,213:33958125,12545552
x1,213:34140170,12545552
(1,213:34140170,12545552:655362,422343,0
x1,213:34795532,12545552
)
x1,213:34977577,12545552
g1,213:35196030,12545552
(1,213:35196030,12545552:655362,422343,0
x1,213:35851392,12545552
)
x1,213:36179073,12545552
(1,213:36179073,12545552:655362,422343,0
x1,213:36834435,12545552
)
x1,213:37198525,12545552
k1,213:37890293,12545552:818908
)
(1,214:13024788,12545552:0,0,163840
(1,214:13024788,12545552:0,215040,0
g1,214:13680148,12545552
g1,214:38545653,12545552
(1,214:38545653,12545552:655360,215040,0
k1,214:38852849,12545552:307196
x1,214:39201013,12545552
)
k1,214:13024789,12545552:-26176224
)
)
(1,214:13024788,13331984:24865505,455111,0
x1,214:15103740,13331984
g1,213:15322193,13331984
x1,213:16013964,13331984
x1,213:16341645,13331984
x1,213:16614711,13331984
g1,213:16833164,13331984
x1,213:17783438,13331984
x1,213:18602639,13331984
g1,213:18821092,13331984
x1,213:20022589,13331984
g1,213:20241042,13331984
x1,213:21460742,13331984
g1,213:21679195,13331984
x1,213:22662237,13331984
g1,213:22880690,13331984
x1,213:25174454,13331984
g1,213:25392907,13331984
x1,213:26781909,13331984
g1,213:27000362,13331984
x1,213:28056223,13331984
g1,213:28274676,13331984
x1,213:30768691,13331984
g1,213:30987144,13331984
x1,213:33519389,13331984
g1,213:33737842,13331984
x1,213:35740335,13331984
k1,213:37890293,13331984:2149958
)
(1,214:13024788,13331984:0,0,0
(1,214:13024788,13331984:0,215040,0
g1,214:13680148,13331984
g1,214:38545653,13331984
(1,214:38545653,13331984:655360,215040,0
k1,214:38852849,13331984:307196
x1,214:39201013,13331984
)
k1,214:13024789,13331984:-26176224
)
)
(1,214:13024788,14118416:24865505,455111,127431
x1,214:13570923,14118416
x1,213:14701421,14118416
x1,213:15338577,14118416
x1,213:16707554,14118416
g1,213:16926007,14118416
x1,213:18418774,14118416
g1,213:18637227,14118416
x1,213:20057178,14118416
x1,213:22041468,14118416
g1,213:22259921,14118416
x1,213:23497827,14118416
g1,213:23716280,14118416
x1,213:26248524,14118416
x1,213:26521590,14118416
g1,213:26740043,14118416
x1,213:29235877,14118416
x1,213:29363308,14118416
g1,213:29581761,14118416
x1,213:30366375,14118416
g1,213:30584828,14118416
x1,213:32918642,14118416
g1,213:33137095,14118416
x1,213:33683230,14118416
g1,213:33901683,14118416
x1,213:36779812,14118416
k1,213:37890293,14118416:1110481
)
(1,214:13024788,14118416:0,0,127431
(1,214:13024788,14118416:0,215040,0
g1,214:13680148,14118416
g1,214:38545653,14118416
(1,214:38545653,14118416:655360,215040,0
k1,214:38852849,14118416:307196
x1,214:39201013,14118416
)
k1,214:13024789,14118416:-26176224
)
)
(1,214:13024788,14904848:24865505,455111,127431
x1,214:15983015,14904848
g1,213:16201468,14904848
x1,213:17244585,14904848
g1,213:17463038,14904848
x1,213:18009173,14904848
g1,213:18227626,14904848
x1,213:19671242,14904848
x1,213:19944308,14904848
g1,213:20162761,14904848
x1,213:21946801,14904848
x1,213:22441962,14904848
g1,213:22660415,14904848
x1,213:23244779,14904848
g1,213:23463232,14904848
x1,213:24429891,14904848
g1,213:24648344,14904848
x1,213:25194478,14904848
x1,213:25540364,14904848
x1,213:26397794,14904848
g1,213:26616247,14904848
x1,213:28059863,14904848
x1,213:28332929,14904848
g1,213:28551382,14904848
x1,213:29594499,14904848
g1,213:29812952,14904848
x1,213:30359087,14904848
g1,213:30577540,14904848
x1,213:32108538,14904848
g1,213:32326991,14904848
x1,213:35332554,14904848
g1,213:35551007,14904848
x1,213:37335047,14904848
x1,213:37830208,14904848
k1,213:37890293,14904848:60085
)
(1,214:13024788,14904848:0,0,127431
(1,214:13024788,14904848:0,215040,0
g1,214:13680148,14904848
g1,214:38545653,14904848
(1,214:38545653,14904848:655360,215040,0
k1,214:38852849,14904848:307196
x1,214:39201013,14904848
)
k1,214:13024789,14904848:-26176224
)
)
(1,214:13024788,15691280:24865505,491520,163840
x1,214:13206833,15691280
(1,213:13206833,15691280:655362,422343,0
x1,213:13862195,15691280
)
x1,213:14044240,15691280
g1,213:14262693,15691280
(1,213:14262693,15691280:655362,422343,0
x1,213:14918055,15691280
)
x1,213:15245736,15691280
(1,213:15245736,15691280:655362,422343,0
x1,213:15901098,15691280
)
x1,213:16265188,15691280
k1,214:27014170,15691280:10876122
k1,214:37890292,15691280:10876122
)
(1,214:13024788,15691280:0,0,163840
(1,214:13024788,15691280:0,215040,0
g1,214:13680148,15691280
g1,214:38545653,15691280
(1,214:38545653,15691280:655360,215040,0
k1,214:38852849,15691280:307196
x1,214:39201013,15691280
)
k1,214:13024789,15691280:-26176224
)
)
h1,214:13024788,15691280:0,0,163840
(1,216:13024788,16477712:24865505,455111,127431
h1,215:13024788,16477712:932339,0,0
x1,215:15085805,16477712
x1,215:17698145,16477712
g1,215:17916598,16477712
x1,215:19303780,16477712
g1,215:19522233,16477712
x1,215:21728617,16477712
g1,215:21947070,16477712
x1,215:23920435,16477712
g1,215:24138888,16477712
x1,215:24830659,16477712
x1,215:25158340,16477712
x1,215:25431406,16477712
g1,215:25649859,16477712
x1,215:26177790,16477712
x1,215:27765220,16477712
g1,215:27983673,16477712
x1,215:28675444,16477712
g1,215:28893897,16477712
x1,215:30499532,16477712
g1,215:30717985,16477712
x1,215:31728334,16477712
g1,215:31946787,16477712
x1,215:32820603,16477712
x1,215:33934717,16477712
g1,215:34153170,16477712
x1,215:34737534,16477712
g1,215:34955987,16477712
x1,215:36452396,16477712
k1,215:37890293,16477712:1437897
)
(1,216:13024788,16477712:0,0,127431
(1,216:13024788,16477712:0,215040,0
g1,216:13680148,16477712
g1,216:38545653,16477712
(1,216:38545653,16477712:655360,215040,0
k1,216:38852849,16477712:307196
x1,216:39201013,16477712
)
k1,216:13024789,16477712:-26176224
)
)
(1,216:13024788,17264144:24865505,491520,163840
x1,216:14808828,17264144
x1,215:15045486,17264144
g1,215:15263939,17264144
x1,215:17526756,17264144
g1,215:17745209,17264144
x1,215:19966158,17264144
g1,215:20184611,17264144
x1,215:24191418,17264144
x1,215:24519099,17264144
g1,215:24737552,17264144
x1,215:25793413,17264144
g1,215:26011866,17264144
x1,215:28014359,17264144
g1,215:28232812,17264144
x1,215:29652763,17264144
x1,215:29980444,17264144
g1,215:30198897,17264144
x1,215:30380942,17264144
(1,215:30380942,17264144:655362,422343,0
x1,215:31036304,17264144
)
x1,215:31363985,17264144
(1,215:31363985,17264144:655362,422343,0
x1,215:32019347,17264144
)
x1,215:32383437,17264144
g1,215:32674708,17264144
x1,215:36242790,17264144
x1,215:36370221,17264144
k1,215:37890293,17264144:1611167
)
(1,216:13024788,17264144:0,0,163840
(1,216:13024788,17264144:0,215040,0
g1,216:13680148,17264144
g1,216:38545653,17264144
(1,216:38545653,17264144:655360,215040,0
k1,216:38852849,17264144:307196
x1,216:39201013,17264144
)
k1,216:13024789,17264144:-26176224
)
)
(1,216:13024788,18050576:24865505,455111,127431
x1,216:13388150,18050576
x1,215:14879714,18050576
g1,215:15098167,18050576
x1,215:17352827,18050576
x1,215:18246658,18050576
g1,215:18465111,18050576
x1,215:19627868,18050576
x1,215:21390137,18050576
g1,215:21608590,18050576
x1,215:23356357,18050576
x1,215:24173883,18050576
g1,215:24392336,18050576
x1,215:26172808,18050576
x1,215:26812361,18050576
g1,215:27030814,18050576
x1,215:28084564,18050576
g1,215:28303017,18050576
x1,215:29611117,18050576
g1,215:29829570,18050576
x1,215:32302247,18050576
g1,215:32520700,18050576
x1,215:33828800,18050576
x1,215:34173957,18050576
g1,215:34392410,18050576
x1,215:35373486,18050576
g1,215:35591939,18050576
x1,215:36409502,18050576
x1,215:37882895,18050576
k1,215:37890293,18050576:7398
)
(1,216:13024788,18050576:0,0,127431
(1,216:13024788,18050576:0,215040,0
g1,216:13680148,18050576
g1,216:38545653,18050576
(1,216:38545653,18050576:655360,215040,0
k1,216:38852849,18050576:307196
x1,216:39201013,18050576
)
k1,216:13024789,18050576:-26176224
)
)
(1,216:13024788,18837008:24865505,455111,127431
x1,216:13935012,18837008
g1,215:14153465,18837008
x1,215:16784012,18837008
g1,215:17002465,18837008
x1,215:17530396,18837008
g1,215:17748849,18837008
x1,215:18294984,18837008
x1,215:20097228,18837008
g1,215:20315681,18837008
x1,215:23343088,18837008
g1,215:23561541,18837008
x1,215:24144085,18837008
g1,215:24362538,18837008
x1,215:26039172,18837008
x1,215:26366853,18837008
x1,215:26639919,18837008
g1,215:26858372,18837008
x1,215:29354206,18837008
g1,215:29572659,18837008
x1,215:30628520,18837008
g1,215:30846973,18837008
x1,215:34027295,18837008
g1,215:34245748,18837008
x1,215:36213653,18837008
k1,215:37890293,18837008:1676640
)
(1,216:13024788,18837008:0,0,127431
(1,216:13024788,18837008:0,215040,0
g1,216:13680148,18837008
g1,216:38545653,18837008
(1,216:38545653,18837008:655360,215040,0
k1,216:38852849,18837008:307196
x1,216:39201013,18837008
)
k1,216:13024789,18837008:-26176224
)
)
(1,216:13024788,19623440:24865505,455111,127431
x1,216:17088029,19623440
g1,215:17306482,19623440
x1,215:17852617,19623440
g1,215:18071070,19623440
x1,215:18981294,19623440
g1,215:19199747,19623440
x1,215:20182789,19623440
x1,215:21311467,19623440
g1,215:21529920,19623440
x1,215:22057851,19623440
g1,215:22276304,19623440
x1,215:23719920,19623440
x1,215:23992986,19623440
g1,215:24211439,19623440
x1,215:25254556,19623440
g1,215:25473009,19623440
x1,215:28351138,19623440
g1,215:28569591,19623440
x1,215:30462859,19623440
g1,215:30681312,19623440
x1,215:32137671,19623440
x1,215:33180788,19623440
g1,215:33399241,19623440
x1,215:35148692,19623440
x1,215:35476373,19623440
x1,215:37447918,19623440
k1,215:37890293,19623440:455482
)
(1,216:13024788,19623440:0,0,127431
(1,216:13024788,19623440:0,215040,0
g1,216:13680148,19623440
g1,216:38545653,19623440
(1,216:38545653,19623440:655360,215040,0
k1,216:38852849,19623440:307196
x1,216:39201013,19623440
)
k1,216:13024789,19623440:-26176224
)
)
(1,216:13024788,20409872:24865505,491520,163840
x1,216:14808828,20409872
x1,215:15303989,20409872
g1,215:15522442,20409872
x1,215:15704487,20409872
(1,215:15704487,20409872:655362,422343,0
x1,215:16359849,20409872
)
x1,215:16723939,20409872
k1,216:27243546,20409872:10646747
k1,216:37890293,20409872:10646747
)
(1,216:13024788,20409872:0,0,163840
(1,216:13024788,20409872:0,215040,0
g1,216:13680148,20409872
g1,216:38545653,20409872
(1,216:38545653,20409872:655360,215040,0
k1,216:38852849,20409872:307196
x1,216:39201013,20409872
)
k1,216:13024789,20409872:-26176224
)
)
h1,216:13024788,20409872:0,0,163840
(1,218:13024788,21196304:24865505,455111,127431
h1,217:13024788,21196304:932339,0,0
x1,217:14430443,21196304
x1,217:14703510,21196304
g1,217:14921963,21196304
x1,217:17042784,21196304
g1,217:17261237,21196304
x1,217:18721235,21196304
g1,217:18939688,21196304
x1,217:20399688,21196304
g1,217:20618141,21196304
x1,217:21528365,21196304
g1,217:21746818,21196304
x1,217:23572726,21196304
x1,217:23809384,21196304
g1,217:24027837,21196304
x1,217:25615269,21196304
g1,217:25833722,21196304
x1,217:27146266,21196304
x1,217:28300429,21196304
g1,217:28518882,21196304
x1,217:28846563,21196304
g1,217:29065016,21196304
x1,217:29756787,21196304
x1,217:30084468,21196304
x1,217:30721624,21196304
g1,217:30940077,21196304
x1,217:31486212,21196304
x1,217:34602818,21196304
g1,217:34821271,21196304
x1,217:35185361,21196304
x1,217:36679950,21196304
k1,217:37890293,21196304:1210343
)
(1,218:13024788,21196304:0,0,127431
(1,218:13024788,21196304:0,215040,0
g1,218:13680148,21196304
g1,218:38545653,21196304
(1,218:38545653,21196304:655360,215040,0
k1,218:38852849,21196304:307196
x1,218:39201013,21196304
)
k1,218:13024789,21196304:-26176224
)
)
(1,218:13024788,21982736:24865505,455111,127431
x1,218:15103362,21982736
x1,217:16007966,21982736
g1,217:16226419,21982736
x1,217:17418304,21982736
g1,217:17636757,21982736
x1,217:18178523,21982736
x1,217:20405033,21982736
g1,217:20623486,21982736
x1,217:22360746,21982736
x1,217:23173248,21982736
g1,217:23391701,21982736
x1,217:24547468,21982736
x1,217:25721147,21982736
g1,217:25939600,21982736
x1,217:28216823,21982736
g1,217:28435276,21982736
x1,217:29699395,21982736
g1,217:29917848,21982736
x1,217:31218084,21982736
g1,217:31436537,21982736
x1,217:33713760,21982736
g1,217:33932213,21982736
x1,217:34762919,21982736
x1,217:36897328,21982736
g1,217:37115781,21982736
x1,217:37894119,21982736
k1,217:37890293,21982736:9281
)
(1,218:13024788,21982736:0,0,127431
(1,218:13024788,21982736:0,215040,0
g1,218:13680148,21982736
g1,218:38545653,21982736
(1,218:38545653,21982736:655360,215040,0
k1,218:38852849,21982736:307196
x1,218:39201013,21982736
)
k1,218:13024789,21982736:-26176224
)
)
(1,218:13024788,22769168:24865505,455111,127431
x1,218:15902917,22769168
g1,217:16121370,22769168
x1,217:17564986,22769168
x1,217:17838052,22769168
g1,217:18056505,22769168
x1,217:18602640,22769168
g1,217:18821093,22769168
x1,217:20605133,22769168
x1,217:21100294,22769168
g1,217:21318747,22769168
x1,217:22593061,22769168
g1,217:22811514,22769168
x1,217:25309170,22769168
g1,217:25527623,22769168
x1,217:27260690,22769168
g1,217:27479143,22769168
x1,217:29634552,22769168
g1,217:29925823,22769168
x1,217:31054500,22769168
g1,217:31272953,22769168
x1,217:33532130,22769168
x1,217:33878015,22769168
g1,217:34096468,22769168
x1,217:35261555,22769168
x1,217:36703349,22769168
k1,217:37890293,22769168:1186944
)
(1,218:13024788,22769168:0,0,127431
(1,218:13024788,22769168:0,215040,0
g1,218:13680148,22769168
g1,218:38545653,22769168
(1,218:38545653,22769168:655360,215040,0
k1,218:38852849,22769168:307196
x1,218:39201013,22769168
)
k1,218:13024789,22769168:-26176224
)
)
(1,218:13024788,23555600:24865505,455111,127431
x1,218:14983091,23555600
k1,217:15200781,23555600:217690
x1,217:17789113,23555600
k1,217:18006955,23555600:217842
x1,217:18868537,23555600
x1,217:19712424,23555600
k1,217:19930114,23555600:217690
x1,217:21656866,23555600
x1,217:23218228,23555600
k1,217:23436070,23555600:217842
x1,217:24477149,23555600
k1,217:24694839,23555600:217690
x1,217:25897464,23555600
k1,217:26115153,23555600:217689
x1,217:26940834,23555600
x1,217:29062224,23555600
k1,217:29279913,23555600:217689
x1,217:29854301,23555600
k1,217:30071991,23555600:217690
x1,217:31418213,23555600
x1,217:31940290,23555600
k1,217:32157980,23555600:217690
x1,217:32516973,23555600
x1,217:33468559,23555600
k1,217:33686248,23555600:217689
x1,217:34906823,23555600
k1,217:35124513,23555600:217690
x1,217:37621305,23555600
x1,217:37890293,23555600
k1,217:37890293,23555600:0
)
(1,218:13024788,23555600:0,0,127431
(1,218:13024788,23555600:0,215040,0
g1,218:13680148,23555600
g1,218:38545653,23555600
(1,218:38545653,23555600:655360,215040,0
k1,218:38852849,23555600:307196
x1,218:39201013,23555600
)
k1,218:13024789,23555600:-26176224
)
)
(1,218:13024788,24342032:24865505,455111,127431
x1,218:13388878,24342032
x1,217:16560099,24342032
g1,217:16778552,24342032
x1,217:17834413,24342032
g1,217:18052866,24342032
x1,217:21602743,24342032
x1,217:21930424,24342032
x1,217:22057855,24342032
g1,217:22349126,24342032
x1,217:23159227,24342032
g1,217:23377680,24342032
x1,217:24326134,24342032
x1,217:26073766,24342032
g1,217:26292219,24342032
x1,217:29386982,24342032
g1,217:29605435,24342032
x1,217:31389475,24342032
x1,217:31844586,24342032
x1,217:32467179,24342032
x1,217:33923537,24342032
g1,217:34141990,24342032
x1,217:35820444,24342032
x1,217:36497650,24342032
g1,217:36716103,24342032
x1,217:37775604,24342032
k1,217:37890293,24342032:114689
)
(1,218:13024788,24342032:0,0,127431
(1,218:13024788,24342032:0,215040,0
g1,218:13680148,24342032
g1,218:38545653,24342032
(1,218:38545653,24342032:655360,215040,0
k1,218:38852849,24342032:307196
x1,218:39201013,24342032
)
k1,218:13024789,24342032:-26176224
)
)
(1,218:13024788,25128464:24865505,455111,127431
x1,218:15082409,25128464
x1,217:15977710,25128464
g1,217:16196163,25128464
x1,217:17486869,25128464
g1,217:17705322,25128464
x1,217:18277380,25128464
g1,217:18495833,25128464
x1,217:20748308,25128464
g1,217:20966761,25128464
x1,217:22345063,25128464
g1,217:22563516,25128464
x1,217:23099820,25128464
x1,217:24209641,25128464
x1,217:24835000,25128464
x1,217:25925157,25128464
g1,217:26143610,25128464
x1,217:28977081,25128464
g1,217:29195534,25128464
x1,217:30841989,25128464
x1,217:31163444,25128464
x1,217:31431267,25128464
g1,217:31649720,25128464
x1,217:33616167,25128464
g1,217:33834620,25128464
x1,217:36626976,25128464
g1,217:36845429,25128464
x1,217:37882284,25128464
k1,217:37890293,25128464:8009
)
(1,218:13024788,25128464:0,0,127431
(1,218:13024788,25128464:0,215040,0
g1,218:13680148,25128464
g1,218:38545653,25128464
(1,218:38545653,25128464:655360,215040,0
k1,218:38852849,25128464:307196
x1,218:39201013,25128464
)
k1,218:13024789,25128464:-26176224
)
)
(1,218:13024788,25914896:24865505,455111,127431
x1,218:14062445,25914896
x1,217:15300349,25914896
g1,217:15518802,25914896
x1,217:18036481,25914896
g1,217:18254934,25914896
x1,217:20767152,25914896
g1,217:20985605,25914896
x1,217:21531740,25914896
g1,217:21750193,25914896
x1,217:23206552,25914896
x1,217:24249669,25914896
g1,217:24468122,25914896
x1,217:26217573,25914896
x1,217:26545254,25914896
x1,217:28516799,25914896
g1,217:28735252,25914896
x1,217:29099342,25914896
x1,217:32252361,25914896
g1,217:32543632,25914896
x1,217:33821586,25914896
g1,217:34040039,25914896
x1,217:35627471,25914896
k1,217:37890293,25914896:2287070
)
(1,218:13024788,25914896:0,0,127431
(1,218:13024788,25914896:0,215040,0
g1,218:13680148,25914896
g1,218:38545653,25914896
(1,218:38545653,25914896:655360,215040,0
k1,218:38852849,25914896:307196
x1,218:39201013,25914896
)
k1,218:13024789,25914896:-26176224
)
)
(1,218:13024788,26701328:24865505,455111,127431
x1,218:14007830,26701328
x1,217:16216033,26701328
g1,217:16434486,26701328
x1,217:17017030,26701328
g1,217:17235483,26701328
x1,217:18145707,26701328
g1,217:18364160,26701328
x1,217:19276205,26701328
x1,217:20605132,26701328
g1,217:20823585,26701328
x1,217:22043286,26701328
g1,217:22261739,26701328
x1,217:22789670,26701328
g1,217:23008123,26701328
x1,217:26230318,26701328
g1,217:26448771,26701328
x1,217:27176950,26701328
g1,217:27395403,26701328
x1,217:27941538,26701328
g1,217:28159991,26701328
x1,217:31110937,26701328
g1,217:31329390,26701328
x1,217:31693480,26701328
x1,217:32021161,26701328
g1,217:32239614,26701328
x1,217:34389565,26701328
g1,217:34608018,26701328
x1,217:34935699,26701328
g1,217:35154152,26701328
x1,217:37378739,26701328
k1,217:37890293,26701328:511554
)
(1,218:13024788,26701328:0,0,127431
(1,218:13024788,26701328:0,215040,0
g1,218:13680148,26701328
g1,218:38545653,26701328
(1,218:38545653,26701328:655360,215040,0
k1,218:38852849,26701328:307196
x1,218:39201013,26701328
)
k1,218:13024789,26701328:-26176224
)
)
(1,218:13024788,27487760:24865505,455111,127431
x1,218:14080649,27487760
g1,217:14299102,27487760
x1,217:14845237,27487760
x1,217:17961843,27487760
g1,217:18180296,27487760
x1,217:20441294,27487760
g1,217:20659747,27487760
x1,217:21861244,27487760
g1,217:22079697,27487760
x1,217:24750292,27487760
g1,217:24968745,27487760
x1,217:25878969,27487760
g1,217:26097422,27487760
x1,217:29159418,27487760
g1,217:29377871,27487760
x1,217:29905802,27487760
g1,217:30124255,27487760
x1,217:31511437,27487760
g1,217:31729890,27487760
x1,217:33703253,27487760
x1,217:34049138,27487760
g1,217:34267591,27487760
x1,217:35323452,27487760
k1,217:37890293,27487760:2566841
)
(1,218:13024788,27487760:0,0,127431
(1,218:13024788,27487760:0,215040,0
g1,218:13680148,27487760
g1,218:38545653,27487760
(1,218:38545653,27487760:655360,215040,0
k1,218:38852849,27487760:307196
x1,218:39201013,27487760
)
k1,218:13024789,27487760:-26176224
)
)
(1,218:13024788,28274192:24865505,455111,127431
x1,218:15995760,28274192
g1,217:16214213,28274192
x1,217:18216706,28274192
g1,217:18435159,28274192
x1,217:19855110,28274192
x1,217:20182791,28274192
x1,217:20310222,28274192
k1,218:29036688,28274192:8853606
k1,218:37890294,28274192:8853606
)
(1,218:13024788,28274192:0,0,127431
(1,218:13024788,28274192:0,215040,0
g1,218:13680148,28274192
g1,218:38545653,28274192
(1,218:38545653,28274192:655360,215040,0
k1,218:38852849,28274192:307196
x1,218:39201013,28274192
)
k1,218:13024789,28274192:-26176224
)
)
h1,218:13024788,28274192:0,0,127431
(1,219:13024788,30441428:24865505,655359,0
(1,219:13024788,30441428:0,0,0
g1,219:13024788,30441428
)
(1,219:13024788,30441428:0,0,0
(1,219:13024788,30441428:0,0,0
(1,219:13024788,29261780:0,0,0
)
)
g1,219:13024788,30441428
)
x1,219:17403572,30441428
g1,219:17757466,30441428
x1,219:19453207,30441428
g1,219:19807101,30441428
x1,219:22709796,30441428
x1,219:23747886,30441428
k1,219:30819090,30441428:7071204
k1,219:37890293,30441428:7071203
)
(1,219:13024788,30441428:0,0,0
(1,219:13024788,30441428:0,215040,0
g1,219:13680148,30441428
g1,219:38545653,30441428
(1,219:38545653,30441428:655360,215040,0
k1,219:38852849,30441428:307196
x1,219:39201013,30441428
)
k1,219:13024789,30441428:-26176224
)
)
h1,219:13024788,30441428:0,0,0
(1,220:13024788,32007919:24865505,546132,152916
(1,220:13024788,32007919:0,0,0
g1,220:13024788,32007919
)
(1,220:13024788,32007919:0,0,0
(1,220:13024788,32007919:0,0,0
(1,220:13024788,31090415:0,0,0
)
)
g1,220:13024788,32007919
)
x1,220:14907128,32007919
g1,220:15202040,32007919
x1,220:17785706,32007919
g1,220:18080618,32007919
x1,220:19493738,32007919
g1,220:19788650,32007919
x1,220:22453327,32007919
x1,220:25152410,32007919
k1,220:31521352,32007919:6368942
k1,220:37890293,32007919:6368941
)
(1,220:13024788,32007919:0,0,152916
(1,220:13024788,32007919:0,215040,0
g1,220:13680148,32007919
g1,220:38545653,32007919
(1,220:38545653,32007919:655360,215040,0
k1,220:38852849,32007919:307196
x1,220:39201013,32007919
)
k1,220:13024789,32007919:-26176224
)
)
h1,220:13024788,32007919:0,0,152916
(1,222:13024788,33217603:24865505,455111,127431
x1,222:14261258,33217603
k1,221:14479102,33217603:217844
x1,221:16044311,33217603
k1,221:16262155,33217603:217844
x1,221:17949419,33217603
x1,221:18272258,33217603
x1,221:18900239,33217603
k1,221:19118084,33217603:217845
x1,221:21905659,33217603
k1,221:22123503,33217603:217844
x1,221:23379977,33217603
k1,221:23597821,33217603:217844
x1,221:24279907,33217603
k1,221:24497751,33217603:217844
x1,221:26960438,33217603
k1,221:27178282,33217603:217844
x1,221:28651945,33217603
k1,221:28869789,33217603:217844
x1,221:30815525,33217603
k1,221:31033370,33217603:217845
x1,221:33474519,33217603
k1,221:33692363,33217603:217844
x1,221:35004481,33217603
k1,221:35222325,33217603:217844
x1,221:36119806,33217603
k1,221:36337650,33217603:217844
x1,221:37890293,33217603
k1,221:37890293,33217603:0
)
(1,222:13024788,33217603:0,0,127431
(1,222:13024788,33217603:0,215040,0
g1,222:13680148,33217603
g1,222:38545653,33217603
(1,222:38545653,33217603:655360,215040,0
k1,222:38852849,33217603:307196
x1,222:39201013,33217603
)
k1,222:13024789,33217603:-26176224
)
)
(1,222:13024788,34004035:24865505,455111,127431
x1,222:14844509,34004035
x1,221:15648746,34004035
k1,221:15855708,34004035:206962
x1,221:16749511,34004035
x1,221:18681990,34004035
x1,221:18805780,34004035
k1,221:19015040,34004035:209260
x1,221:19978421,34004035
k1,221:20185383,34004035:206962
x1,221:20702755,34004035
k1,221:20909716,34004035:206961
x1,221:21801736,34004035
k1,221:22008698,34004035:206962
x1,221:23368136,34004035
k1,221:23575098,34004035:206962
x1,221:24038948,34004035
x1,221:24877081,34004035
x1,221:25893984,34004035
x1,221:26696437,34004035
k1,221:26903399,34004035:206962
x1,221:27797202,34004035
x1,221:30107896,34004035
k1,221:30314858,34004035:206962
x1,221:31492325,34004035
k1,221:31699286,34004035:206961
x1,221:32630554,34004035
k1,221:32837516,34004035:206962
x1,221:34336109,34004035
k1,221:34543071,34004035:206962
x1,221:35970302,34004035
x1,221:37593778,34004035
x1,221:37914541,34004035
k1,221:37890293,34004035:0
)
(1,222:13024788,34004035:0,0,127431
(1,222:13024788,34004035:0,215040,0
g1,222:13680148,34004035
g1,222:38545653,34004035
(1,222:38545653,34004035:655360,215040,0
k1,222:38852849,34004035:307196
x1,222:39201013,34004035
)
k1,222:13024789,34004035:-26176224
)
)
(1,222:13024788,34790467:24865505,491520,163840
x1,222:15362243,34790467
g1,221:15580696,34790467
x1,221:15908377,34790467
x1,221:16236058,34790467
x1,221:18056507,34790467
g1,221:18274960,34790467
x1,221:19059574,34790467
g1,221:19278027,34790467
x1,221:21027478,34790467
x1,221:21355159,34790467
x1,221:23326704,34790467
g1,221:23545157,34790467
x1,221:24601018,34790467
g1,221:24819471,34790467
x1,221:29188548,34790467
g1,221:29407001,34790467
x1,221:31380366,34790467
g1,221:31598819,34790467
x1,221:31780864,34790467
(1,221:31780864,34790467:655362,422343,0
x1,221:32436226,34790467
)
x1,221:32800316,34790467
g1,221:33091587,34790467
x1,221:34220264,34790467
g1,221:34438717,34790467
x1,221:36517669,34790467
g1,221:36736122,34790467
x1,221:37176670,34790467
k1,221:37890293,34790467:713623
)
(1,222:13024788,34790467:0,0,163840
(1,222:13024788,34790467:0,215040,0
g1,222:13680148,34790467
g1,222:38545653,34790467
(1,222:38545653,34790467:655360,215040,0
k1,222:38852849,34790467:307196
x1,222:39201013,34790467
)
k1,222:13024789,34790467:-26176224
)
)
(1,222:13024788,35576899:24865505,455111,127431
x1,222:14630423,35576899
g1,221:14848876,35576899
x1,221:15540647,35576899
g1,221:15759100,35576899
x1,221:16669324,35576899
g1,221:16887777,35576899
x1,221:18335034,35576899
x1,221:19938850,35576899
g1,221:20157303,35576899
x1,221:21426155,35576899
g1,221:21644608,35576899
x1,221:22072414,35576899
x1,221:23475979,35576899
g1,221:23694432,35576899
x1,221:25025181,35576899
x1,221:27118695,35576899
g1,221:27337148,35576899
x1,221:29397896,35576899
g1,221:29616349,35576899
x1,221:30841511,35576899
x1,221:31460463,35576899
g1,221:31678916,35576899
x1,221:32734777,35576899
g1,221:32953230,35576899
x1,221:35729412,35576899
k1,221:37890293,35576899:2160881
)
(1,222:13024788,35576899:0,0,127431
(1,222:13024788,35576899:0,215040,0
g1,222:13680148,35576899
g1,222:38545653,35576899
(1,222:38545653,35576899:655360,215040,0
k1,222:38852849,35576899:307196
x1,222:39201013,35576899
)
k1,222:13024789,35576899:-26176224
)
)
(1,222:13024788,36363331:24865505,455111,127431
x1,222:14195335,36363331
x1,221:15713588,36363331
g1,221:15932041,36363331
x1,221:17262790,36363331
g1,221:17481243,36363331
x1,221:19629374,36363331
g1,221:19847827,36363331
x1,221:20211917,36363331
x1,221:21868525,36363331
g1,221:22159796,36363331
x1,221:22651317,36363331
g1,221:22869770,36363331
x1,221:25065229,36363331
g1,221:25283682,36363331
x1,221:25811613,36363331
g1,221:26030066,36363331
x1,221:26685428,36363331
g1,221:26903881,36363331
x1,221:27249767,36363331
x1,221:29585402,36363331
g1,221:29803855,36363331
x1,221:32425302,36363331
g1,221:32643755,36363331
x1,221:36468518,36363331
k1,221:37890293,36363331:1512870
)
(1,222:13024788,36363331:0,0,127431
(1,222:13024788,36363331:0,215040,0
g1,222:13680148,36363331
g1,222:38545653,36363331
(1,222:38545653,36363331:655360,215040,0
k1,222:38852849,36363331:307196
x1,222:39201013,36363331
)
k1,222:13024789,36363331:-26176224
)
)
(1,222:13024788,37149763:24865505,455111,127431
x1,222:14393765,37149763
x1,221:15376807,37149763
g1,221:15595260,37149763
x1,221:15959350,37149763
x1,221:16960597,37149763
x1,221:18746458,37149763
g1,221:18964911,37149763
x1,221:21149449,37149763
g1,221:21367902,37149763
x1,221:24318848,37149763
g1,221:24537301,37149763
x1,221:26437846,37149763
g1,221:26656299,37149763
x1,221:27712160,37149763
g1,221:27930613,37149763
x1,221:28258294,37149763
x1,221:28585975,37149763
x1,221:29807495,37149763
g1,221:30025948,37149763
x1,221:31809988,37149763
g1,221:32028441,37149763
x1,221:33746944,37149763
g1,221:33965397,37149763
x1,221:34311283,37149763
x1,221:36646918,37149763
k1,221:37890293,37149763:1370515
)
(1,222:13024788,37149763:0,0,127431
(1,222:13024788,37149763:0,215040,0
g1,222:13680148,37149763
g1,222:38545653,37149763
(1,222:38545653,37149763:655360,215040,0
k1,222:38852849,37149763:307196
x1,222:39201013,37149763
)
k1,222:13024789,37149763:-26176224
)
)
(1,222:13024788,37936195:24865505,455111,127431
x1,222:15056992,37936195
g1,221:15275445,37936195
x1,221:16185669,37936195
g1,221:16404122,37936195
x1,221:17751255,37936195
g1,221:17969708,37936195
x1,221:19140255,37936195
x1,221:20869682,37936195
x1,221:21546888,37936195
g1,221:21765341,37936195
x1,221:23913472,37936195
g1,221:24131925,37936195
x1,221:27046464,37936195
x1,221:27541625,37936195
g1,221:27760078,37936195
x1,221:28815939,37936195
g1,221:29034392,37936195
x1,221:29726163,37936195
g1,221:29944616,37936195
x1,221:31934367,37936195
g1,221:32152820,37936195
x1,221:32680751,37936195
g1,221:32899204,37936195
x1,221:34448407,37936195
x1,221:34903518,37936195
g1,221:35121971,37936195
x1,221:37384786,37936195
k1,221:37890293,37936195:505507
)
(1,222:13024788,37936195:0,0,127431
(1,222:13024788,37936195:0,215040,0
g1,222:13680148,37936195
g1,222:38545653,37936195
(1,222:38545653,37936195:655360,215040,0
k1,222:38852849,37936195:307196
x1,222:39201013,37936195
)
k1,222:13024789,37936195:-26176224
)
)
(1,222:13024788,38722627:24865505,455111,127431
x1,222:14464762,38722627
k1,221:14664405,38722627:199643
x1,221:17520652,38722627
x1,221:18005546,38722627
k1,221:18205190,38722627:199644
x1,221:19098993,38722627
x1,221:20581894,38722627
k1,221:20781537,38722627:199643
x1,221:21102664,38722627
k1,221:21302307,38722627:199643
x1,221:21659115,38722627
x1,221:23197322,38722627
x1,221:23464563,38722627
k1,221:23664207,38722627:199644
x1,221:25182425,38722627
x1,221:25449666,38722627
k1,221:25649309,38722627:199643
x1,221:27511846,38722627
k1,221:27796847,38722627:285001
x1,221:28929712,38722627
k1,221:29129355,38722627:199643
x1,221:29700248,38722627
k1,221:29899892,38722627:199644
x1,221:30791912,38722627
k1,221:30991555,38722627:199643
x1,221:32349208,38722627
k1,221:32548851,38722627:199643
x1,221:32905659,38722627
x1,221:35564243,38722627
k1,221:35763887,38722627:199644
x1,221:36798630,38722627
k1,221:36998273,38722627:199643
x1,221:37890293,38722627
k1,221:37890293,38722627:0
)
(1,222:13024788,38722627:0,0,127431
(1,222:13024788,38722627:0,215040,0
g1,222:13680148,38722627
g1,222:38545653,38722627
(1,222:38545653,38722627:655360,215040,0
k1,222:38852849,38722627:307196
x1,222:39201013,38722627
)
k1,222:13024789,38722627:-26176224
)
)
(1,222:13024788,39509059:24865505,455111,127431
x1,222:13349830,39509059
x1,221:14611527,39509059
x1,221:14935403,39509059
g1,221:15153856,39509059
x1,221:15675980,39509059
g1,221:15894433,39509059
x1,221:16926075,39509059
g1,221:17144528,39509059
x1,221:19040374,39509059
g1,221:19258827,39509059
x1,221:19690930,39509059
g1,221:19909383,39509059
x1,221:20521527,39509059
x1,221:20845403,39509059
x1,221:21804826,39509059
g1,221:22023279,39509059
x1,221:23319584,39509059
x1,221:23661464,39509059
g1,221:23879917,39509059
x1,221:24745920,39509059
g1,221:24964373,39509059
x1,221:26336297,39509059
g1,221:26554750,39509059
x1,221:27906867,39509059
x1,221:28554620,39509059
x1,221:28788475,39509059
g1,221:29006928,39509059
x1,221:29583065,39509059
g1,221:29801518,39509059
x1,221:31333680,39509059
x1,221:31603542,39509059
g1,221:31821995,39509059
x1,221:34848509,39509059
g1,221:35066962,39509059
x1,221:36114809,39509059
g1,221:36333262,39509059
x1,221:37903232,39509059
k1,221:37890293,39509059:11309
)
(1,222:13024788,39509059:0,0,127431
(1,222:13024788,39509059:0,215040,0
g1,222:13680148,39509059
g1,222:38545653,39509059
(1,222:38545653,39509059:655360,215040,0
k1,222:38852849,39509059:307196
x1,222:39201013,39509059
)
k1,222:13024789,39509059:-26176224
)
)
(1,222:13024788,40295491:24865505,455111,127431
x1,222:13464014,40295491
k1,221:13682436,40295491:218422
x1,221:15065456,40295491
k1,221:15283877,40295491:218421
x1,221:16646931,40295491
x1,221:17300218,40295491
x1,221:17536111,40295491
k1,221:17754533,40295491:218422
x1,221:18335329,40295491
k1,221:18553750,40295491:218421
x1,221:19461243,40295491
k1,221:19679665,40295491:218422
x1,221:22549160,40295491
k1,221:22767581,40295491:218421
x1,221:23293928,40295491
k1,221:23512350,40295491:218422
x1,221:25056905,40295491
x1,221:25510596,40295491
k1,221:25801856,40295491:291260
x1,221:26591376,40295491
x1,221:27226566,40295491
k1,221:27444988,40295491:218422
x1,221:29441476,40295491
k1,221:29659897,40295491:218421
x1,221:30567390,40295491
k1,221:30785812,40295491:218422
x1,221:32056304,40295491
k1,221:32274725,40295491:218421
x1,221:32746621,40295491
x1,221:33312841,40295491
k1,221:33531263,40295491:218422
x1,221:36001460,40295491
k1,221:36219881,40295491:218421
x1,221:36764378,40295491
k1,221:36982800,40295491:218422
x1,221:37890293,40295491
k1,221:37890293,40295491:0
)
(1,222:13024788,40295491:0,0,127431
(1,222:13024788,40295491:0,215040,0
g1,222:13680148,40295491
g1,222:38545653,40295491
(1,222:38545653,40295491:655360,215040,0
k1,222:38852849,40295491:307196
x1,222:39201013,40295491
)
k1,222:13024789,40295491:-26176224
)
)
(1,222:13024788,41081923:24865505,455111,127431
x1,222:14962930,41081923
k1,221:15180928,41081923:217998
x1,221:17104579,41081923
k1,221:17322669,41081923:218090
x1,221:18228343,41081923
k1,221:18446341,41081923:217998
x1,221:19484243,41081923
k1,221:19702241,41081923:217998
x1,221:21609590,41081923
k1,221:21827589,41081923:217999
x1,221:23023080,41081923
k1,221:23241078,41081923:217998
x1,221:23712027,41081923
x1,221:24528852,41081923
k1,221:24746851,41081923:217999
x1,221:27318966,41081923
k1,221:27537055,41081923:218089
x1,221:30145398,41081923
k1,221:30363396,41081923:217998
x1,221:32703658,41081923
k1,221:32921657,41081923:217999
x1,221:34588099,41081923
k1,221:34806188,41081923:218089
x1,221:35096003,41081923
x1,221:37981388,41081923
k1,221:37890293,41081923:0
)
(1,222:13024788,41081923:0,0,127431
(1,222:13024788,41081923:0,215040,0
g1,222:13680148,41081923
g1,222:38545653,41081923
(1,222:38545653,41081923:655360,215040,0
k1,222:38852849,41081923:307196
x1,222:39201013,41081923
)
k1,222:13024789,41081923:-26176224
)
)
(1,222:13024788,41868355:24865505,455111,127431
x1,222:14262694,41868355
g1,221:14481147,41868355
x1,221:15354963,41868355
x1,221:15700849,41868355
x1,221:16083144,41868355
g1,221:16301597,41868355
x1,221:18824736,41868355
g1,221:19043189,41868355
x1,221:20099050,41868355
g1,221:20317503,41868355
x1,221:21555409,41868355
x1,221:22851567,41868355
g1,221:23070020,41868355
x1,221:23434110,41868355
x1,221:24875906,41868355
x1,221:25203587,41868355
g1,221:25422040,41868355
x1,221:26971243,41868355
x1,221:27244309,41868355
g1,221:27462762,41868355
x1,221:30704981,41868355
x1,221:31200142,41868355
g1,221:31418595,41868355
x1,221:32620092,41868355
g1,221:32838545,41868355
x1,221:33714180,41868355
g1,221:33932633,41868355
x1,221:35028543,41868355
g1,221:35246996,41868355
x1,221:37285899,41868355
k1,221:37890293,41868355:628642
)
(1,222:13024788,41868355:0,0,127431
(1,222:13024788,41868355:0,215040,0
g1,222:13680148,41868355
g1,222:38545653,41868355
(1,222:38545653,41868355:655360,215040,0
k1,222:38852849,41868355:307196
x1,222:39201013,41868355
)
k1,222:13024789,41868355:-26176224
)
)
(1,222:13024788,42654787:24865505,455111,0
x1,222:15379720,42654787
k1,221:15585199,42654787:205479
x1,221:16120411,42654787
k1,221:16325890,42654787:205479
x1,221:17685328,42654787
k1,221:17890806,42654787:205478
x1,221:18408178,42654787
k1,221:18613657,42654787:205479
x1,221:19505677,42654787
k1,221:19711156,42654787:205479
x1,221:20210687,42654787
x1,221:20870416,42654787
k1,221:21075895,42654787:205479
x1,221:22110638,42654787
k1,221:22316116,42654787:205478
x1,221:24421282,42654787
x1,221:26383725,42654787
k1,221:26589204,42654787:205479
x1,221:27231458,42654787
x1,221:29837575,42654787
x1,221:30500873,42654787
k1,221:30787820,42654787:286947
x1,221:32040215,42654787
k1,221:32245693,42654787:205478
x1,221:34286632,42654787
k1,221:34492111,42654787:205479
x1,221:35384131,42654787
k1,221:35589610,42654787:205479
x1,221:35928578,42654787
x1,221:37890293,42654787
k1,221:37890293,42654787:0
)
(1,222:13024788,42654787:0,0,0
(1,222:13024788,42654787:0,215040,0
g1,222:13680148,42654787
g1,222:38545653,42654787
(1,222:38545653,42654787:655360,215040,0
k1,222:38852849,42654787:307196
x1,222:39201013,42654787
)
k1,222:13024789,42654787:-26176224
)
)
(1,222:13024788,43441219:24865505,455111,127431
x1,222:15103740,43441219
g1,221:15322193,43441219
x1,221:16982442,43441219
g1,221:17200895,43441219
x1,221:17985509,43441219
g1,221:18203962,43441219
x1,221:20463140,43441219
g1,221:20681593,43441219
x1,221:23850992,43441219
g1,221:24069445,43441219
x1,221:26947574,43441219
g1,221:27166027,43441219
x1,221:28039843,43441219
x1,221:29336002,43441219
g1,221:29554455,43441219
x1,221:30865177,43441219
x1,221:31211062,43441219
g1,221:31429515,43441219
x1,221:32412557,43441219
g1,221:32631010,43441219
x1,221:33943553,43441219
g1,221:34162006,43441219
x1,221:34526096,43441219
x1,221:34835572,43441219
g1,221:35054025,43441219
x1,221:35927841,43441219
x1,221:37529837,43441219
k1,221:37890293,43441219:360456
)
(1,222:13024788,43441219:0,0,127431
(1,222:13024788,43441219:0,215040,0
g1,222:13680148,43441219
g1,222:38545653,43441219
(1,222:38545653,43441219:655360,215040,0
k1,222:38852849,43441219:307196
x1,222:39201013,43441219
)
k1,222:13024789,43441219:-26176224
)
)
(1,222:13024788,44227651:24865505,455111,127431
x1,222:14066923,44227651
k1,221:14284624,44227651:217701
x1,221:15977191,44227651
k1,221:16194891,44227651:217700
x1,221:17452639,44227651
k1,221:17670340,44227651:217701
x1,221:19688124,44227651
k1,221:19905824,44227651:217700
x1,221:22135630,44227651
k1,221:22353331,44227651:217701
x1,221:24660398,44227651
k1,221:24878098,44227651:217700
x1,221:25453069,44227651
k1,221:25670770,44227651:217701
x1,221:27325607,44227651
x1,221:27648791,44227651
x1,221:27918070,44227651
k1,221:28135771,44227651:217701
x1,221:29467186,44227651
k1,221:29684886,44227651:217700
x1,221:32847223,44227651
x1,221:33170407,44227651
k1,221:33388108,44227651:217701
x1,221:33927143,44227651
k1,221:34144843,44227651:217700
x1,221:34647942,44227651
x1,221:35456730,44227651
k1,221:35674431,44227651:217701
x1,221:38017433,44227651
k1,222:37890293,44227651:0
k1,222:37890293,44227651:0
)
(1,222:13024788,44227651:0,0,127431
(1,222:13024788,44227651:0,215040,0
g1,222:13680148,44227651
g1,222:38545653,44227651
(1,222:38545653,44227651:655360,215040,0
k1,222:38852849,44227651:307196
x1,222:39201013,44227651
)
k1,222:13024789,44227651:-26176224
)
)
h1,222:13024788,44227651:0,0,127431
(1,224:13024788,45014083:24865505,455111,127431
h1,223:13024788,45014083:932339,0,0
x1,223:14430443,45014083
x1,223:14703510,45014083
g1,223:14921963,45014083
x1,223:15795779,45014083
x1,223:16651390,45014083
g1,223:16869843,45014083
x1,223:17780067,45014083
g1,223:17998520,45014083
x1,223:19454880,45014083
g1,223:19673333,45014083
x1,223:20001014,45014083
g1,223:20219467,45014083
x1,223:23230488,45014083
g1,223:23448941,45014083
x1,223:25309439,45014083
x1,223:27301008,45014083
g1,223:27519461,45014083
x1,223:28467915,45014083
x1,223:29585668,45014083
g1,223:29804121,45014083
x1,223:30277437,45014083
x1,223:30845416,45014083
g1,223:31063869,45014083
x1,223:32341823,45014083
g1,223:32560276,45014083
x1,223:33142820,45014083
g1,223:33361273,45014083
x1,223:35187181,45014083
g1,223:35405634,45014083
x1,223:36679949,45014083
k1,223:37890293,45014083:1210344
)
(1,224:13024788,45014083:0,0,127431
(1,224:13024788,45014083:0,215040,0
g1,224:13680148,45014083
g1,224:38545653,45014083
(1,224:38545653,45014083:655360,215040,0
k1,224:38852849,45014083:307196
x1,224:39201013,45014083
)
k1,224:13024789,45014083:-26176224
)
)
]
(1,224:13024788,49020595:24865505,1290439,235932
(1,224:13024788,49020595:24865505,1290439,235932
g1,224:2368143,49020595
(1,224:2368143,49020595:35522150,1290439,235932
[1,224:2368143,49020595:35522150,1290439,235932
(1,224:2368143,49020595:35522150,550500,235932
(1,224:2368143,49020595:0,550500,235932
[1,224:2368143,49020595:35522150,550500,235932
(1,224:2368143,49020595:35522150,550500,235932
h1,224:2368143,49020595:0,0,0
x1,224:4288714,49020595
x1,224:4634599,49020595
x1,224:5200758,49020595
g1,224:5419211,49020595
x1,224:6256618,49020595
g1,224:6475071,49020595
x1,224:7785795,49020595
r1,224:7785795,49020595:0,786432,235932
k1,224:22838044,49020595:15052249
k1,224:37890293,49020595:15052249
)
]
k1,224:2368141,49020595:-35522152
)
g1,224:2368143,49020595
[1,224:2368143,49020595:35522150,0,0
(1,224:2368143,49020595:35522150,0,0
k1,224:20129219,49020595:17761076
h1,224:20129219,49020595:0,0,0
g1,224:20129219,49020595
k1,224:37890295,49020595:17761076
)
]
g1,224:37890293,49020595
(1,224:37890293,49020595:0,550500,235932
k1,224:2368141,49020595:-35522152
[1,224:2368141,49020595:35522150,550500,235932
(1,224:2368141,49020595:35522150,550500,235932
k1,224:36595949,49020595:34227808
h1,224:36579565,49020595:0,0,0
x1,224:37234927,49020595
x1,224:37890289,49020595
r1,224:37890289,49020595:0,786432,235932
g1,224:37890289,49020595
g1,224:37890289,49020595
)
]
)
)
]
)
g1,224:37890293,49020595
)
)
]
]
]
!53045
}2
!10
{3
[1,259:4736286,49020595:33154007,44284309,235932
(1,259:4736286,4736286:0,0,0
[1,259:0,4736286:0,0,0
(1,259:0,0:0,0,0
g1,259:0,0
)
]
)
[1,259:4736286,4736286:0,0,0
(1,259:4736286,1535259:0,0,0
k1,259:4736286,1535259:-8222721
)
]
[1,259:4736286,49020595:33154007,44284309,235932
[1,259:13024788,49020595:24865505,47419555,235932
[1,259:13024788,2387472:24865505,786432,0
(1,259:13024788,2387472:24865505,0,0
(1,259:13024788,2387472:24865505,0,0
g1,259:2368143,2387472
(1,259:2368143,2387472:35522150,0,0
[1,259:2368143,2387472:35522150,0,0
(1,259:2368143,2387472:35522150,0,0
(1,259:2368143,2387472:0,0,0
[1,259:2368143,2387472:35522150,0,0
(1,259:2368143,2387472:35522150,0,0
h1,259:2368143,2387472:0,0,0
k1,259:20129219,2387472:17761076
k1,259:37890295,2387472:17761076
)
]
k1,259:2368141,2387472:-35522152
)
g1,259:2368143,2387472
[1,259:2368143,2387472:35522150,0,0
(1,259:2368143,2387472:35522150,0,0
k1,259:20129219,2387472:17761076
h1,259:20129219,2387472:0,0,0
g1,259:20129219,2387472
k1,259:37890295,2387472:17761076
)
]
g1,259:37890293,2387472
(1,259:37890293,2387472:0,0,0
k1,259:2368141,2387472:-35522152
[1,259:2368141,2387472:35522150,0,0
(1,259:2368141,2387472:35522150,0,0
k1,259:37890293,2387472:35522152
h1,259:37890293,2387472:0,0,0
g1,259:37890293,2387472
g1,259:37890293,2387472
)
]
)
)
]
)
g1,259:37890293,2387472
)
)
]
[1,259:13024788,45468380:24865505,41442508,0
(1,224:13024788,4681232:24865505,455111,127431
x1,224:14681397,4681232
x1,223:15009078,4681232
g1,223:15227531,4681232
x1,223:16283392,4681232
g1,223:16501845,4681232
x1,223:18795609,4681232
g1,223:19014062,4681232
x1,223:19887878,4681232
x1,223:20743489,4681232
g1,223:20961942,4681232
x1,223:23439573,4681232
g1,223:23730844,4681232
x1,223:24859521,4681232
g1,223:25077974,4681232
x1,223:27196976,4681232
g1,223:27415429,4681232
x1,223:27761315,4681232
x1,223:29148496,4681232
g1,223:29366949,4681232
x1,223:29840265,4681232
x1,223:30661285,4681232
g1,223:30879738,4681232
x1,223:33655920,4681232
g1,223:33874373,4681232
x1,223:35370782,4681232
k1,223:37890293,4681232:2519511
)
(1,224:13024788,4681232:0,0,127431
(1,224:13024788,4681232:0,215040,0
g1,224:13680148,4681232
g1,224:38545653,4681232
(1,224:38545653,4681232:655360,215040,0
k1,224:38852849,4681232:307196
x1,224:39201013,4681232
)
k1,224:13024789,4681232:-26176224
)
)
(1,224:13024788,5467664:24865505,455111,127431
x1,224:16325066,5467664
k1,223:16542797,5467664:217731
x1,223:17376016,5467664
x1,223:19698072,5467664
k1,223:19915947,5467664:217875
x1,223:20825242,5467664
x1,223:21169307,5467664
k1,223:21387038,5467664:217731
x1,223:21970291,5467664
k1,223:22188021,5467664:217730
x1,223:22731425,5467664
x1,223:24524569,5467664
k1,223:24742300,5467664:217731
x1,223:27894048,5467664
k1,223:28111779,5467664:217731
x1,223:28693222,5467664
k1,223:28910953,5467664:217731
x1,223:29236996,5467664
k1,223:29454726,5467664:217730
x1,223:30016244,5467664
x1,223:32050386,5467664
k1,223:32268117,5467664:217731
x1,223:33789650,5467664
x1,223:34133715,5467664
x1,223:34990573,5467664
k1,223:35208304,5467664:217731
x1,223:37456188,5467664
x1,223:37981388,5467664
k1,223:37890293,5467664:0
)
(1,224:13024788,5467664:0,0,127431
(1,224:13024788,5467664:0,215040,0
g1,224:13680148,5467664
g1,224:38545653,5467664
(1,224:38545653,5467664:655360,215040,0
k1,224:38852849,5467664:307196
x1,224:39201013,5467664
)
k1,224:13024789,5467664:-26176224
)
)
(1,224:13024788,6254096:24865505,455111,127431
x1,224:14625606,6254096
k1,223:14843509,6254096:217903
x1,223:15533205,6254096
k1,223:15751108,6254096:217903
x1,223:16658601,6254096
k1,223:16876504,6254096:217903
x1,223:18729606,6254096
k1,223:18947509,6254096:217903
x1,223:19473856,6254096
k1,223:19691759,6254096:217903
x1,223:20599252,6254096
k1,223:20817155,6254096:217903
x1,223:24098649,6254096
k1,223:24316552,6254096:217903
x1,223:25369246,6254096
k1,223:25587149,6254096:217903
x1,223:26280473,6254096
k1,223:26498376,6254096:217903
x1,223:30024898,6254096
k1,223:30315985,6254096:291087
x1,223:32350586,6254096
k1,223:32568489,6254096:217903
x1,223:35182069,6254096
k1,223:35399972,6254096:217903
x1,223:36347395,6254096
k1,223:36565298,6254096:217903
x1,223:36928296,6254096
x1,223:37890293,6254096
k1,223:37890293,6254096:0
)
(1,224:13024788,6254096:0,0,127431
(1,224:13024788,6254096:0,215040,0
g1,224:13680148,6254096
g1,224:38545653,6254096
(1,224:38545653,6254096:655360,215040,0
k1,224:38852849,6254096:307196
x1,224:39201013,6254096
)
k1,224:13024789,6254096:-26176224
)
)
(1,224:13024788,7040528:24865505,455111,127431
x1,224:13385601,7040528
x1,223:15915065,7040528
k1,223:16132622,7040528:217557
x1,223:17615563,7040528
k1,223:17833120,7040528:217557
x1,223:19601104,7040528
x1,223:20236298,7040528
k1,223:20453855,7040528:217557
x1,223:21359494,7040528
x1,223:21702102,7040528
k1,223:21919659,7040528:217557
x1,223:22500567,7040528
k1,223:22718124,7040528:217557
x1,223:23620156,7040528
k1,223:23837713,7040528:217557
x1,223:24378933,7040528
x1,223:27341043,7040528
k1,223:27558600,7040528:217557
x1,223:29111900,7040528
k1,223:29329457,7040528:217557
x1,223:30375815,7040528
k1,223:30593372,7040528:217557
x1,223:31495404,7040528
k1,223:31712961,7040528:217557
x1,223:35306659,7040528
k1,223:35524216,7040528:217557
x1,223:38017433,7040528
k1,223:37890293,7040528:0
)
(1,224:13024788,7040528:0,0,127431
(1,224:13024788,7040528:0,215040,0
g1,224:13680148,7040528
g1,224:38545653,7040528
(1,224:38545653,7040528:655360,215040,0
k1,224:38852849,7040528:307196
x1,224:39201013,7040528
)
k1,224:13024789,7040528:-26176224
)
)
(1,224:13024788,7826960:24865505,455111,127431
x1,224:14575809,7826960
g1,223:14794262,7826960
x1,223:17490346,7826960
g1,223:17708799,7826960
x1,223:18986753,7826960
g1,223:19205206,7826960
x1,223:20337525,7826960
x1,223:22176180,7826960
g1,223:22394633,7826960
x1,223:23343087,7826960
x1,223:25660516,7826960
g1,223:25878969,7826960
x1,223:27865078,7826960
g1,223:28083531,7826960
x1,223:31145525,7826960
g1,223:31363978,7826960
x1,223:33792457,7826960
g1,223:34010910,7826960
x1,223:35066771,7826960
g1,223:35285224,7826960
x1,223:35794950,7826960
x1,223:36250061,7826960
k1,223:37890293,7826960:1663825
)
(1,224:13024788,7826960:0,0,127431
(1,224:13024788,7826960:0,215040,0
g1,224:13680148,7826960
g1,224:38545653,7826960
(1,224:38545653,7826960:655360,215040,0
k1,224:38852849,7826960:307196
x1,224:39201013,7826960
)
k1,224:13024789,7826960:-26176224
)
)
(1,224:13024788,8613392:24865505,455111,127431
x1,224:13353635,8613392
x1,223:15357948,8613392
g1,223:15576401,8613392
x1,223:18126850,8613392
g1,223:18345303,8613392
x1,223:21731339,8613392
g1,223:22022610,8613392
x1,223:23826674,8613392
x1,223:24154355,8613392
x1,223:24866149,8613392
g1,223:25084602,8613392
x1,223:27017918,8613392
g1,223:27236371,8613392
x1,223:29020411,8613392
x1,223:29661209,8613392
g1,223:29879662,8613392
x1,223:30793526,8613392
x1,223:31139411,8613392
g1,223:31357864,8613392
x1,223:31944048,8613392
g1,223:32162501,8613392
x1,223:36096492,8613392
g1,223:36314945,8613392
x1,223:37370806,8613392
k1,223:37890293,8613392:519487
)
(1,224:13024788,8613392:0,0,127431
(1,224:13024788,8613392:0,215040,0
g1,224:13680148,8613392
g1,224:38545653,8613392
(1,224:38545653,8613392:655360,215040,0
k1,224:38852849,8613392:307196
x1,224:39201013,8613392
)
k1,224:13024789,8613392:-26176224
)
)
(1,224:13024788,9399824:24865505,455111,127431
x1,224:17392091,9399824
k1,223:17609827,9399824:217736
x1,223:18074623,9399824
x1,223:18880537,9399824
k1,223:19098273,9399824:217736
x1,223:21136228,9399824
k1,223:21353964,9399824:217736
x1,223:21926022,9399824
k1,223:22143758,9399824:217736
x1,223:23502396,9399824
k1,223:23720132,9399824:217736
x1,223:25670491,9399824
k1,223:25888227,9399824:217736
x1,223:27681270,9399824
k1,223:27899006,9399824:217736
x1,223:28935861,9399824
k1,223:29153597,9399824:217736
x1,223:30941276,9399824
k1,223:31159012,9399824:217736
x1,223:32986020,9399824
k1,223:33203899,9399824:217879
x1,223:35170347,9399824
x1,223:35402417,9399824
k1,223:35620153,9399824:217736
x1,223:38017433,9399824
k1,224:37890293,9399824:0
k1,224:37890293,9399824:0
)
(1,224:13024788,9399824:0,0,127431
(1,224:13024788,9399824:0,215040,0
g1,224:13680148,9399824
g1,224:38545653,9399824
(1,224:38545653,9399824:655360,215040,0
k1,224:38852849,9399824:307196
x1,224:39201013,9399824
)
k1,224:13024789,9399824:-26176224
)
)
h1,224:13024788,9399824:0,0,127431
(1,225:13024788,11234374:24865505,546132,152916
(1,225:13024788,11234374:0,0,0
g1,225:13024788,11234374
)
(1,225:13024788,11234374:0,0,0
(1,225:13024788,11234374:0,0,0
(1,225:13024788,10316870:0,0,0
)
)
g1,225:13024788,11234374
)
x1,225:17318581,11234374
g1,225:17613493,11234374
x1,225:19626269,11234374
g1,225:19921181,11234374
x1,225:20987962,11234374
x1,225:23849245,11234374
k1,225:30869769,11234374:7020524
k1,225:37890293,11234374:7020524
)
(1,225:13024788,11234374:0,0,152916
(1,225:13024788,11234374:0,215040,0
g1,225:13680148,11234374
g1,225:38545653,11234374
(1,225:38545653,11234374:655360,215040,0
k1,225:38852849,11234374:307196
x1,225:39201013,11234374
)
k1,225:13024789,11234374:-26176224
)
)
h1,225:13024788,11234374:0,0,152916
(1,228:13024788,12444058:24865505,491520,163840
x1,228:14052404,12444058
x1,227:14680385,12444058
k1,227:14898124,12444058:217739
x1,227:15795605,12444058
k1,227:16013344,12444058:217739
x1,227:18655528,12444058
x1,227:18888618,12444058
k1,227:19106357,12444058:217739
x1,227:20405907,12444058
k1,227:20623646,12444058:217739
x1,227:21341631,12444058
x1,227:23441480,12444058
k1,227:23659219,12444058:217739
x1,227:24197708,12444058
k1,227:24415446,12444058:217738
x1,227:25312927,12444058
k1,227:25530666,12444058:217739
x1,227:27580512,12444058
k1,227:27798251,12444058:217739
x1,227:29306020,12444058
k1,227:29523759,12444058:217739
x1,227:30947164,12444058
x1,227:31216152,12444058
k1,227:31433891,12444058:217739
x1,227:32841138,12444058
k1,227:33058877,12444058:217739
x1,227:35399504,12444058
x1,227:36494176,12444058
k1,227:36711915,12444058:217739
x1,227:37914541,12444058
k1,227:37890293,12444058:0
)
(1,228:13024788,12444058:0,0,163840
(1,228:13024788,12444058:0,215040,0
g1,228:13680148,12444058
g1,228:38545653,12444058
(1,228:38545653,12444058:655360,215040,0
k1,228:38852849,12444058:307196
x1,228:39201013,12444058
)
k1,228:13024789,12444058:-26176224
)
)
(1,228:13024788,13230490:24865505,491520,163840
x1,228:14665013,13230490
x1,227:17122620,13230490
g1,227:17341073,13230490
x1,227:19052296,13230490
g1,227:19270749,13230490
x1,227:19798680,13230490
g1,227:20017133,13230490
x1,227:20927357,13230490
g1,227:21145810,13230490
x1,227:22492943,13230490
g1,227:22711396,13230490
x1,227:25118029,13230490
g1,227:25336482,13230490
x1,227:25809798,13230490
x1,227:26082864,13230490
g1,227:26301317,13230490
x1,227:28012539,13230490
x1,227:28340220,13230490
x1,227:28977376,13230490
g1,227:29195829,13230490
x1,227:30106053,13230490
g1,227:30324506,13230490
x1,227:31398572,13230490
x1,227:33018770,13230490
g1,227:33237223,13230490
x1,227:35405378,13230490
x1,227:35733059,13230490
k1,227:37890293,13230490:2181482
)
(1,228:13024788,13230490:0,0,163840
(1,228:13024788,13230490:0,215040,0
g1,228:13680148,13230490
g1,228:38545653,13230490
(1,228:38545653,13230490:655360,215040,0
k1,228:38852849,13230490:307196
x1,228:39201013,13230490
)
k1,228:13024789,13230490:-26176224
)
)
(1,228:13024788,14016922:24865505,491520,163840
x1,228:13863287,14016922
x1,227:14596161,14016922
x1,227:17097384,14016922
k1,227:17304236,14016922:206852
x1,227:17768086,14016922
x1,227:18284364,14016922
x1,227:20139400,14016922
k1,227:20346252,14016922:206852
x1,227:23191796,14016922
k1,227:23398637,14016922:206841
x1,227:23969530,14016922
k1,227:24176382,14016922:206852
x1,227:26533097,14016922
k1,227:26739949,14016922:206852
x1,227:27689058,14016922
x1,227:29276489,14016922
k1,227:29483341,14016922:206852
x1,227:31667004,14016922
k1,227:31873856,14016922:206852
x1,227:32642777,14016922
k1,227:32849629,14016922:206852
x1,227:33741649,14016922
k1,227:33948501,14016922:206852
x1,227:36019771,14016922
x1,227:36340534,14016922
k1,227:36547386,14016922:206852
x1,227:38017433,14016922
k1,227:37890293,14016922:0
)
(1,228:13024788,14016922:0,0,163840
(1,228:13024788,14016922:0,215040,0
g1,228:13680148,14016922
g1,228:38545653,14016922
(1,228:38545653,14016922:655360,215040,0
k1,228:38852849,14016922:307196
x1,228:39201013,14016922
)
k1,228:13024789,14016922:-26176224
)
)
(1,228:13024788,14803354:24865505,455111,127431
x1,228:14279149,14803354
g1,227:14497602,14803354
x1,227:16756779,14803354
x1,227:17102664,14803354
g1,227:17321117,14803354
x1,227:18781116,14803354
g1,227:18999569,14803354
x1,227:20257499,14803354
x1,227:20894655,14803354
x1,227:21131313,14803354
g1,227:21349766,14803354
x1,227:22223582,14803354
x1,227:23079193,14803354
g1,227:23297646,14803354
x1,227:24429965,14803354
g1,227:24648418,14803354
x1,227:25230962,14803354
x1,227:25686073,14803354
x1,227:26616322,14803354
g1,227:26834775,14803354
x1,227:27744999,14803354
g1,227:27963452,14803354
x1,227:28837268,14803354
x1,227:30095198,14803354
x1,227:30422879,14803354
g1,227:30641332,14803354
x1,227:31959335,14803354
g1,227:32177788,14803354
x1,227:33233649,14803354
g1,227:33452102,14803354
x1,227:35128736,14803354
x1,227:35456417,14803354
x1,227:35987986,14803354
g1,227:36206439,14803354
x1,227:37116663,14803354
k1,227:37890293,14803354:773630
)
(1,228:13024788,14803354:0,0,127431
(1,228:13024788,14803354:0,215040,0
g1,228:13680148,14803354
g1,228:38545653,14803354
(1,228:38545653,14803354:655360,215040,0
k1,228:38852849,14803354:307196
x1,228:39201013,14803354
)
k1,228:13024789,14803354:-26176224
)
)
(1,228:13024788,15589786:24865505,455111,127431
x1,228:15646233,15589786
g1,227:15864686,15589786
x1,227:16392617,15589786
g1,227:16611070,15589786
x1,227:17743388,15589786
g1,227:17961841,15589786
x1,227:18944884,15589786
g1,227:19163337,15589786
x1,227:21693761,15589786
g1,227:21912214,15589786
x1,227:23004484,15589786
x1,227:24553687,15589786
x1,227:24790345,15589786
g1,227:25008798,15589786
x1,227:26452414,15589786
x1,227:26725480,15589786
g1,227:26943933,15589786
x1,227:27581090,15589786
x1,227:28218246,15589786
x1,227:28895452,15589786
k1,228:33329303,15589786:4560991
k1,228:37890293,15589786:4560990
)
(1,228:13024788,15589786:0,0,127431
(1,228:13024788,15589786:0,215040,0
g1,228:13680148,15589786
g1,228:38545653,15589786
(1,228:38545653,15589786:655360,215040,0
k1,228:38852849,15589786:307196
x1,228:39201013,15589786
)
k1,228:13024789,15589786:-26176224
)
)
h1,228:13024788,15589786:0,0,127431
(1,230:13024788,16376218:24865505,455111,127431
h1,229:13024788,16376218:932339,0,0
x1,229:16351017,16376218
g1,229:16569470,16376218
x1,229:17261241,16376218
x1,229:18959718,16376218
g1,229:19178171,16376218
x1,229:19542261,16376218
x1,229:19869942,16376218
g1,229:20088395,16376218
x1,229:22383980,16376218
g1,229:22602433,16376218
x1,229:23570912,16376218
x1,229:25191110,16376218
g1,229:25409563,16376218
x1,229:28016445,16376218
g1,229:28234898,16376218
x1,229:29764076,16376218
g1,229:29982529,16376218
x1,229:31001980,16376218
g1,229:31220433,16376218
x1,229:33299384,16376218
x1,229:33794545,16376218
g1,229:34012998,16376218
x1,229:37071351,16376218
k1,229:37890293,16376218:818942
)
(1,230:13024788,16376218:0,0,127431
(1,230:13024788,16376218:0,215040,0
g1,230:13680148,16376218
g1,230:38545653,16376218
(1,230:38545653,16376218:655360,215040,0
k1,230:38852849,16376218:307196
x1,230:39201013,16376218
)
k1,230:13024789,16376218:-26176224
)
)
(1,230:13024788,17162650:24865505,455111,127431
x1,230:15138330,17162650
x1,229:15466011,17162650
g1,229:15684464,17162650
x1,229:17002467,17162650
g1,229:17220920,17162650
x1,229:19813237,17162650
g1,229:20031690,17162650
x1,229:20577825,17162650
g1,229:20796278,17162650
x1,229:22782387,17162650
g1,229:23000840,17162650
x1,229:24715701,17162650
g1,229:25006972,17162650
x1,229:25434778,17162650
x1,229:25964528,17162650
g1,229:26182981,17162650
x1,229:27093204,17162650
x1,229:27439089,17162650
g1,229:27657542,17162650
x1,229:29771084,17162650
x1,229:30098765,17162650
g1,229:30317218,17162650
x1,229:31635221,17162650
g1,229:31853674,17162650
x1,229:34187488,17162650
g1,229:34405941,17162650
$1,229:34405941,17162650
x1,229:34780497,17162650
(1,229:34780497,17260953:218188,303558,0
x1,229:34965917,17260953
)
$1,229:34998685,17162650
x1,229:35180730,17162650
g1,229:35399183,17162650
x1,229:35872499,17162650
x1,229:36327610,17162650
k1,230:37063404,17162650:826889
k1,230:37890293,17162650:826889
)
(1,230:13024788,17162650:0,0,127431
(1,230:13024788,17162650:0,215040,0
g1,230:13680148,17162650
g1,230:38545653,17162650
(1,230:38545653,17162650:655360,215040,0
k1,230:38852849,17162650:307196
x1,230:39201013,17162650
)
k1,230:13024789,17162650:-26176224
)
)
h1,230:13024788,17162650:0,0,127431
(1,232:14663190,18473370:23227103,491520,163840
(1,231:14663190,18473370:0,422343,0
g1,231:14663190,18473370
g1,231:13352468,18473370
g1,231:13024788,18473370
(1,231:13024788,18473370:1310722,422343,0
k1,231:14335510,18473370:1310722
(1,231:14335510,18473370:0,422343,0
k1,231:13825784,18473370:-509726
x1,231:14335510,18473370
)
)
g1,231:14663190,18473370
)
x1,231:16001221,18473370
g1,231:16219674,18473370
x1,231:16915085,18473370
g1,231:17133538,18473370
$1,231:17133538,18473370
x1,231:17474721,18473370
$1,231:17495352,18473370
g1,231:17713805,18473370
x1,231:19758167,18473370
g1,231:19976620,18473370
x1,231:21505797,18473370
x1,231:21851682,18473370
x1,231:22712754,18473370
g1,231:22931207,18473370
x1,231:24261956,18473370
g1,231:24480409,18473370
x1,231:25390633,18473370
g1,231:25609086,18473370
x1,231:27722628,18473370
x1,231:28050309,18473370
g1,231:28268762,18473370
x1,231:29586765,18473370
g1,231:29805218,18473370
x1,231:30314944,18473370
x1,231:32517688,18473370
g1,231:32736141,18473370
$1,231:32736141,18473370
x1,231:33077324,18473370
g1,231:33279995,18473370
x1,231:33789721,18473370
g1,231:33971761,18473370
x1,231:34299442,18473370
$1,231:34299442,18473370
x1,231:34554305,18473370
k1,232:36183961,18473370:1706333
k1,232:37890293,18473370:1706332
)
(1,232:13024788,18473370:0,0,163840
(1,232:13024788,18473370:0,215040,0
g1,232:13680148,18473370
g1,232:38545653,18473370
(1,232:38545653,18473370:655360,215040,0
k1,232:38852849,18473370:307196
x1,232:39201013,18473370
)
k1,232:13024789,18473370:-26176224
)
)
h1,232:13024788,18473370:0,0,163840
(1,233:14663190,19784090:23227103,455111,127431
(1,232:14663190,19784090:0,422343,0
g1,232:14663190,19784090
g1,232:13352468,19784090
g1,232:13024788,19784090
(1,232:13024788,19784090:1310722,422343,0
k1,232:14335510,19784090:1310722
(1,232:14335510,19784090:0,422343,0
k1,232:13825784,19784090:-509726
x1,232:14335510,19784090
)
)
g1,232:14663190,19784090
)
x1,232:17603216,19784090
g1,232:17821669,19784090
x1,232:19390893,19784090
g1,232:19609346,19784090
x1,232:20592388,19784090
g1,232:20810841,19784090
x1,232:21338772,19784090
g1,232:21557225,19784090
x1,232:23017223,19784090
g1,232:23235676,19784090
x1,232:24764853,19784090
x1,232:25110738,19784090
x1,232:26153855,19784090
g1,232:26372308,19784090
$1,232:26372308,19784090
x1,232:26746864,19784090
(1,232:26746864,19882393:487389,303558,0
x1,232:26997254,19882393
x1,232:27201485,19882393
)
$1,232:27234253,19784090
k1,233:32562273,19784090:5328020
k1,233:37890293,19784090:5328020
)
(1,233:13024788,19784090:0,0,127431
(1,233:13024788,19784090:0,215040,0
g1,233:13680148,19784090
g1,233:38545653,19784090
(1,233:38545653,19784090:655360,215040,0
k1,233:38852849,19784090:307196
x1,233:39201013,19784090
)
k1,233:13024789,19784090:-26176224
)
)
h1,233:13024788,19784090:0,0,127431
(1,234:14663190,21094810:23227103,455111,127431
(1,233:14663190,21094810:0,422343,0
g1,233:14663190,21094810
g1,233:13352468,21094810
g1,233:13024788,21094810
(1,233:13024788,21094810:1310722,422343,0
k1,233:14335510,21094810:1310722
(1,233:14335510,21094810:0,422343,0
k1,233:13825784,21094810:-509726
x1,233:14335510,21094810
)
)
g1,233:14663190,21094810
)
x1,233:17254596,21094810
g1,233:17473049,21094810
x1,233:17800730,21094810
g1,233:18019183,21094810
x1,233:18987662,21094810
x1,233:20607860,21094810
g1,233:20826313,21094810
x1,233:22796038,21094810
g1,233:23014491,21094810
$1,233:23014491,21094810
[1,233:23014491,21094810:592744,437688,98303
(1,233:23056134,21094810:0,437688,0
x1,233:23383815,21094810
)
(1,233:23014491,21094810:592744,282168,98303
x1,233:23389047,21094810
(1,233:23389047,21193113:218188,303558,0
x1,233:23574467,21193113
)
)
]
$1,233:23607235,21094810
g1,233:23825688,21094810
x1,233:25354866,21094810
g1,233:25573319,21094810
x1,233:26483543,21094810
g1,233:26701996,21094810
x1,233:27721447,21094810
g1,233:27939900,21094810
x1,233:30018851,21094810
x1,233:30255509,21094810
g1,233:30473962,21094810
x1,233:30838052,21094810
x1,233:31402391,21094810
x1,233:31857502,21094810
x1,233:32785929,21094810
g1,233:33004382,21094810
$1,233:33004382,21094810
x1,233:33378938,21094810
(1,233:33378938,21193113:218188,303558,0
x1,233:33564358,21193113
)
$1,233:33597126,21094810
g1,233:33815579,21094810
x1,233:34871440,21094810
g1,233:35089893,21094810
$1,233:35089893,21094810
x1,233:35464449,21094810
(1,233:35464449,21193113:487389,303558,0
x1,233:35714839,21193113
x1,233:35919070,21193113
)
$1,233:35951838,21094810
x1,233:36133883,21094810
k1,234:36966541,21094810:923753
k1,234:37890293,21094810:923752
)
(1,234:13024788,21094810:0,0,127431
(1,234:13024788,21094810:0,215040,0
g1,234:13680148,21094810
g1,234:38545653,21094810
(1,234:38545653,21094810:655360,215040,0
k1,234:38852849,21094810:307196
x1,234:39201013,21094810
)
k1,234:13024789,21094810:-26176224
)
)
h1,234:13024788,21094810:0,0,127431
(1,236:13024788,22405530:24865505,0,0
h1,236:13024788,22405530:932339,0,0
k1,236:25923710,22405530:11966583
k1,236:37890293,22405530:11966583
)
(1,238:22216894,23191962:15673399,491520,163840
(1,238:22216894,23191962:6481293,491520,163840
h1,238:22216894,23191962:0,0,0
(1,236:22216894,23191962:0,0,0
$1,236:22216894,23191962
(1,236:22216894,22405530:0,0,0
)
$1,236:22216894,23191962
)
h1,238:22216894,23191962:0,0,0
[1,238:22216894,23191962:592744,437688,98303
(1,238:22258537,23191962:0,437688,0
x1,238:22586218,23191962
)
(1,238:22216894,23191962:592744,282168,98303
x1,238:22591450,23191962
(1,238:22591450,23290265:218188,303558,0
x1,238:22776870,23290265
)
)
]
g1,238:22991678,23191962
x1,238:23501404,23191962
g1,238:23683444,23191962
x1,238:24058000,23191962
(1,238:24058000,23290265:218188,303558,0
x1,238:24243420,23290265
)
g1,238:24421820,23191962
x1,238:24931546,23191962
g1,238:25077178,23191962
x1,238:25459473,23191962
g1,238:25605105,23191962
x1,238:25787150,23191962
g1,238:25932782,23191962
x1,238:26562201,23191962
(1,238:26562201,23290265:487389,303558,0
x1,238:26812591,23290265
x1,238:27016822,23290265
)
g1,238:27195222,23191962
x1,238:27704948,23191962
g1,238:27850580,23191962
x1,238:28225136,23191962
(1,238:28225136,23290265:218188,303558,0
x1,238:28410556,23290265
)
x1,238:28698187,23191962
)
(1,238:37206240,23191962:684053,491520,163840
(1,238:37206240,23191962:684053,491520,163840
x1,238:37712107,23191962
x1,238:37966970,23191962
)
)
)
(1,241:13024788,24371610:24865505,455111,127431
h1,240:13024788,24371610:932339,0,0
x1,240:15633758,24371610
g1,240:15852211,24371610
$1,240:15852211,24371610
x1,240:16234506,24371610
$1,240:16234506,24371610
g1,240:16452959,24371610
x1,240:16893507,24371610
g1,240:17111960,24371610
x1,240:17439641,24371610
g1,240:17658094,24371610
x1,240:19844454,24371610
g1,240:20062907,24371610
x1,240:20426997,24371610
x1,240:21319017,24371610
x1,240:21664902,24371610
x1,240:22231061,24371610
g1,240:22449514,24371610
x1,240:25218419,24371610
g1,240:25436872,24371610
x1,240:28573505,24371610
g1,240:28791958,24371610
x1,240:29156048,24371610
x1,240:29720387,24371610
x1,240:30175498,24371610
x1,240:31103925,24371610
g1,240:31322378,24371610
x1,240:31650059,24371610
g1,240:31868512,24371610
x1,240:32924373,24371610
g1,240:33142826,24371610
x1,240:33652552,24371610
g1,240:33943823,24371610
x1,240:35221777,24371610
k1,240:37890293,24371610:2668516
)
(1,241:13024788,24371610:0,0,127431
(1,241:13024788,24371610:0,215040,0
g1,241:13680148,24371610
g1,241:38545653,24371610
(1,241:38545653,24371610:655360,215040,0
k1,241:38852849,24371610:307196
x1,241:39201013,24371610
)
k1,241:13024789,24371610:-26176224
)
)
(1,241:13024788,25158042:24865505,455111,127431
x1,241:13565462,25158042
x1,240:14702494,25158042
x1,240:16667124,25158042
k1,240:16885357,25158042:218233
x1,240:18837183,25158042
k1,240:19055417,25158042:218234
x1,240:20172807,25158042
k1,240:20391040,25158042:218233
x1,240:22957433,25158042
k1,240:23175667,25158042:218234
x1,240:24365148,25158042
k1,240:24583381,25158042:218233
x1,240:25232189,25158042
k1,240:25450423,25158042:218234
x1,240:25991097,25158042
k1,240:26209330,25158042:218233
x1,240:27110451,25158042
k1,240:27328685,25158042:218234
x1,240:29294932,25158042
k1,240:29513165,25158042:218233
x1,240:31030652,25158042
k1,240:31248886,25158042:218234
x1,240:32980842,25158042
k1,240:33199075,25158042:218233
x1,240:33559524,25158042
x1,240:34118401,25158042
x1,240:34568779,25158042
x1,240:35487739,25158042
k1,240:35705973,25158042:218234
x1,240:37890293,25158042
k1,240:37890293,25158042:0
)
(1,241:13024788,25158042:0,0,127431
(1,241:13024788,25158042:0,215040,0
g1,241:13680148,25158042
g1,241:38545653,25158042
(1,241:38545653,25158042:655360,215040,0
k1,241:38852849,25158042:307196
x1,241:39201013,25158042
)
k1,241:13024789,25158042:-26176224
)
)
(1,241:13024788,25944474:24865505,455111,127431
x1,241:15138330,25944474
x1,240:15466011,25944474
g1,240:15684464,25944474
x1,240:17002467,25944474
g1,240:17220920,25944474
x1,240:19631193,25944474
k1,241:28697173,25944474:9193120
k1,241:37890293,25944474:9193120
)
(1,241:13024788,25944474:0,0,127431
(1,241:13024788,25944474:0,215040,0
g1,241:13680148,25944474
g1,241:38545653,25944474
(1,241:38545653,25944474:655360,215040,0
k1,241:38852849,25944474:307196
x1,241:39201013,25944474
)
k1,241:13024789,25944474:-26176224
)
)
h1,241:13024788,25944474:0,0,127431
(1,243:13024788,26730906:24865505,455111,127431
h1,242:13024788,26730906:932339,0,0
x1,242:14430443,26730906
x1,242:14703510,26730906
g1,242:14921963,26730906
x1,242:16747871,26730906
g1,242:16966324,26730906
x1,242:19964601,26730906
g1,242:20183054,26730906
x1,242:21238915,26730906
g1,242:21457368,26730906
x1,242:22715298,26730906
x1,242:23352454,26730906
x1,242:23589112,26730906
g1,242:23807565,26730906
x1,242:24135246,26730906
x1,242:24462927,26730906
x1,242:26940558,26730906
g1,242:27159011,26730906
x1,242:27632327,26730906
x1,242:27905393,26730906
g1,242:28123846,26730906
x1,242:30199158,26730906
g1,242:30417611,26730906
x1,242:32811501,26730906
g1,242:33029954,26730906
x1,242:33576089,26730906
g1,242:33794542,26730906
x1,242:37125964,26730906
k1,242:37890293,26730906:764329
)
(1,243:13024788,26730906:0,0,127431
(1,243:13024788,26730906:0,215040,0
g1,243:13680148,26730906
g1,243:38545653,26730906
(1,243:38545653,26730906:655360,215040,0
k1,243:38852849,26730906:307196
x1,243:39201013,26730906
)
k1,243:13024789,26730906:-26176224
)
)
(1,243:13024788,27517338:24865505,455111,127431
x1,243:14275509,27517338
g1,242:14493962,27517338
x1,242:17066256,27517338
g1,242:17284709,27517338
$1,242:17284709,27517338
x1,242:17625892,27517338
$1,242:17646523,27517338
x1,242:17864976,27517338
x1,242:18939042,27517338
g1,242:19157495,27517338
x1,242:20768589,27517338
x1,242:21114475,27517338
x1,242:23590287,27517338
g1,242:23808740,27517338
x1,242:25667419,27517338
g1,242:25885872,27517338
x1,242:26759688,27517338
x1,242:27615299,27517338
g1,242:27833752,27517338
x1,242:30274975,27517338
g1,242:30566246,27517338
x1,242:31294426,27517338
x1,242:33788441,27517338
x1,242:33915872,27517338
g1,242:34134325,27517338
x1,242:34607641,27517338
x1,242:35062752,27517338
k1,243:36430975,27517338:1459318
k1,243:37890293,27517338:1459318
)
(1,243:13024788,27517338:0,0,127431
(1,243:13024788,27517338:0,215040,0
g1,243:13680148,27517338
g1,243:38545653,27517338
(1,243:38545653,27517338:655360,215040,0
k1,243:38852849,27517338:307196
x1,243:39201013,27517338
)
k1,243:13024789,27517338:-26176224
)
)
h1,243:13024788,27517338:0,0,127431
(1,245:14663190,28828058:23227103,455111,127431
(1,244:14663190,28828058:0,286650,0
g1,244:14663190,28828058
g1,244:13352468,28828058
g1,244:13024788,28828058
(1,244:13024788,28828058:1310722,286650,0
k1,244:14335510,28828058:1310722
(1,244:14335510,28828058:0,286650,0
k1,244:14007910,28828058:-327600
x1,244:14335510,28828058
)
)
g1,244:14663190,28828058
)
x1,244:16041872,28828058
k1,244:16259473,28828058:217601
x1,244:18782893,28828058
k1,244:19000494,28828058:217601
x1,244:21504269,28828058
k1,244:21721869,28828058:217600
x1,244:22293345,28828058
k1,244:22510946,28828058:217601
x1,244:23903917,28828058
x1,244:24992946,28828058
k1,244:25210547,28828058:217601
x1,244:26103477,28828058
k1,244:26321078,28828058:217601
x1,244:28430179,28828058
k1,244:28647780,28828058:217601
x1,244:29940740,28828058
k1,244:30158341,28828058:217601
x1,244:33449681,28828058
k1,244:33667281,28828058:217600
x1,244:34203039,28828058
k1,244:34420640,28828058:217601
x1,244:36636893,28828058
k1,244:36854494,28828058:217601
x1,244:37890293,28828058
k1,244:37890293,28828058:0
)
(1,245:13024788,28828058:0,0,127431
(1,245:13024788,28828058:0,215040,0
g1,245:13680148,28828058
g1,245:38545653,28828058
(1,245:38545653,28828058:655360,215040,0
k1,245:38852849,28828058:307196
x1,245:39201013,28828058
)
k1,245:13024789,28828058:-26176224
)
)
(1,245:14663190,29614490:23227103,455111,127431
x1,245:15722690,29614490
g1,244:15941143,29614490
x1,244:17441192,29614490
k1,245:27665742,29614490:10224550
k1,245:37890292,29614490:10224550
)
(1,245:13024788,29614490:0,0,127431
(1,245:13024788,29614490:0,215040,0
g1,245:13680148,29614490
g1,245:38545653,29614490
(1,245:38545653,29614490:655360,215040,0
k1,245:38852849,29614490:307196
x1,245:39201013,29614490
)
k1,245:13024789,29614490:-26176224
)
)
h1,245:13024788,29614490:0,0,127431
(1,246:14663190,30925210:23227103,455111,127431
(1,245:14663190,30925210:0,286650,0
g1,245:14663190,30925210
g1,245:13352468,30925210
g1,245:13024788,30925210
(1,245:13024788,30925210:1310722,286650,0
k1,245:14335510,30925210:1310722
(1,245:14335510,30925210:0,286650,0
k1,245:14007910,30925210:-327600
x1,245:14335510,30925210
)
)
g1,245:14663190,30925210
)
x1,245:16832655,30925210
k1,245:17043005,30925210:210350
x1,245:19389017,30925210
k1,245:19599360,30925210:210343
x1,245:20794667,30925210
k1,245:21005017,30925210:210350
x1,245:21575910,30925210
k1,245:21786261,30925210:210351
x1,245:22678281,30925210
k1,245:22888631,30925210:210350
x1,245:25102624,30925210
k1,245:25312974,30925210:210350
x1,245:26618891,30925210
k1,245:26829242,30925210:210351
x1,245:28650746,30925210
k1,245:28861096,30925210:210350
x1,245:30439968,30925210
x1,245:30778936,30925210
x1,245:33382906,30925210
k1,245:33594877,30925210:211971
x1,245:34379854,30925210
x1,245:35556956,30925210
k1,245:35767307,30925210:210351
x1,245:36659327,30925210
k1,245:36869677,30925210:210350
x1,245:37907988,30925210
k1,245:37890293,30925210:0
)
(1,246:13024788,30925210:0,0,127431
(1,246:13024788,30925210:0,215040,0
g1,246:13680148,30925210
g1,246:38545653,30925210
(1,246:38545653,30925210:655360,215040,0
k1,246:38852849,30925210:307196
x1,246:39201013,30925210
)
k1,246:13024789,30925210:-26176224
)
)
(1,246:14663190,31711642:23227103,455111,127431
x1,246:15995759,31711642
g1,245:16214212,31711642
x1,245:16942392,31711642
x1,245:18162092,31711642
x1,245:19163338,31711642
g1,245:19381791,31711642
x1,245:19964335,31711642
g1,245:20182788,31711642
x1,245:21131242,31711642
x1,245:22296329,31711642
g1,245:22514782,31711642
x1,245:23242962,31711642
x1,245:25012437,31711642
g1,245:25230890,31711642
x1,245:25594980,31711642
x1,245:28766201,31711642
g1,245:28984654,31711642
x1,245:29621811,31711642
x1,245:31915578,31711642
k1,246:34902936,31711642:2987358
k1,246:37890293,31711642:2987357
)
(1,246:13024788,31711642:0,0,127431
(1,246:13024788,31711642:0,215040,0
g1,246:13680148,31711642
g1,246:38545653,31711642
(1,246:38545653,31711642:655360,215040,0
k1,246:38852849,31711642:307196
x1,246:39201013,31711642
)
k1,246:13024789,31711642:-26176224
)
)
h1,246:13024788,31711642:0,0,127431
(1,247:14663190,33022362:23227103,491520,127431
(1,246:14663190,33022362:0,286650,0
g1,246:14663190,33022362
g1,246:13352468,33022362
g1,246:13024788,33022362
(1,246:13024788,33022362:1310722,286650,0
k1,246:14335510,33022362:1310722
(1,246:14335510,33022362:0,286650,0
k1,246:14007910,33022362:-327600
x1,246:14335510,33022362
)
)
g1,246:14663190,33022362
)
x1,246:17592088,33022362
g1,246:17810541,33022362
x1,246:18770303,33022362
x1,246:20375756,33022362
g1,246:20594209,33022362
x1,246:22802383,33022362
g1,246:23020836,33022362
x1,246:23742462,33022362
x1,246:24337640,33022362
g1,246:24556093,33022362
x1,246:25458125,33022362
g1,246:25676578,33022362
x1,246:27771099,33022362
x1,246:28095667,33022362
g1,246:28314120,33022362
x1,246:29620261,33022362
g1,246:29838714,33022362
x1,246:30995119,33022362
x1,246:31987190,33022362
g1,246:32205643,33022362
x1,246:33396327,33022362
g1,246:33614780,33022362
x1,246:34137960,33022362
g1,246:34356413,33022362
x1,246:35258445,33022362
g1,246:35476898,33022362
x1,246:36342850,33022362
x1,246:37589787,33022362
x1,246:37914355,33022362
k1,246:37890293,33022362:186
)
(1,247:13024788,33022362:0,0,127431
(1,247:13024788,33022362:0,215040,0
g1,247:13680148,33022362
g1,247:38545653,33022362
(1,247:38545653,33022362:655360,215040,0
k1,247:38852849,33022362:307196
x1,247:39201013,33022362
)
k1,247:13024789,33022362:-26176224
)
)
(1,247:14663190,33808794:23227103,455111,127431
x1,247:15981193,33808794
g1,246:16199646,33808794
x1,246:17404781,33808794
g1,246:17623234,33808794
x1,246:20353908,33808794
g1,246:20572361,33808794
x1,246:23193806,33808794
g1,246:23412259,33808794
x1,246:25986373,33808794
x1,246:26314054,33808794
g1,246:26532507,33808794
x1,246:27806821,33808794
g1,246:28025274,33808794
x1,246:32139490,33808794
g1,246:32357943,33808794
x1,246:34997593,33808794
k1,247:36431819,33808794:1458474
k1,247:37890293,33808794:1458474
)
(1,247:13024788,33808794:0,0,127431
(1,247:13024788,33808794:0,215040,0
g1,247:13680148,33808794
g1,247:38545653,33808794
(1,247:38545653,33808794:655360,215040,0
k1,247:38852849,33808794:307196
x1,247:39201013,33808794
)
k1,247:13024789,33808794:-26176224
)
)
h1,247:13024788,33808794:0,0,127431
(1,250:13024788,35119514:24865505,455111,127431
h1,249:13024788,35119514:932339,0,0
x1,249:15213355,35119514
g1,249:15431808,35119514
x1,249:16577088,35119514
x1,249:18097852,35119514
g1,249:18316305,35119514
x1,249:20537073,35119514
x1,249:20876768,35119514
g1,249:21095221,35119514
x1,249:21614177,35119514
g1,249:21832630,35119514
x1,249:24185824,35119514
g1,249:24404277,35119514
x1,249:25656927,35119514
g1,249:25875380,35119514
x1,249:28403942,35119514
g1,249:28622395,35119514
x1,249:30206098,35119514
x1,249:30546104,35119514
x1,249:32979205,35119514
g1,249:33197658,35119514
x1,249:35350423,35119514
g1,249:35568876,35119514
x1,249:36749946,35119514
g1,249:36968399,35119514
x1,249:37900728,35119514
k1,249:37890293,35119514:2672
)
(1,250:13024788,35119514:0,0,127431
(1,250:13024788,35119514:0,215040,0
g1,250:13680148,35119514
g1,250:38545653,35119514
(1,250:38545653,35119514:655360,215040,0
k1,250:38852849,35119514:307196
x1,250:39201013,35119514
)
k1,250:13024789,35119514:-26176224
)
)
(1,250:13024788,35905946:24865505,455111,127431
x1,250:13898604,35905946
x1,249:15012718,35905946
g1,249:15231171,35905946
x1,249:16760348,35905946
g1,249:16978801,35905946
x1,249:18400571,35905946
g1,249:18619024,35905946
x1,249:21768402,35905946
g1,249:21986855,35905946
x1,249:24358899,35905946
g1,249:24577352,35905946
x1,249:25908101,35905946
g1,249:26126554,35905946
x1,249:27036778,35905946
g1,249:27255231,35905946
x1,249:29368773,35905946
x1,249:29696454,35905946
g1,249:29914907,35905946
x1,249:31232910,35905946
g1,249:31451363,35905946
x1,249:32944130,35905946
g1,249:33162583,35905946
x1,249:34582534,35905946
x1,249:36566824,35905946
k1,249:37890293,35905946:1323469
)
(1,250:13024788,35905946:0,0,127431
(1,250:13024788,35905946:0,215040,0
g1,250:13680148,35905946
g1,250:38545653,35905946
(1,250:38545653,35905946:655360,215040,0
k1,250:38852849,35905946:307196
x1,250:39201013,35905946
)
k1,250:13024789,35905946:-26176224
)
)
(1,250:13024788,36692378:24865505,455111,127431
x1,250:17031595,36692378
x1,249:17359276,36692378
g1,249:17577729,36692378
x1,249:18160273,36692378
g1,249:18378726,36692378
x1,249:20494086,36692378
g1,249:20712539,36692378
x1,249:23317603,36692378
g1,249:23536056,36692378
x1,249:24264236,36692378
x1,249:26758250,36692378
g1,249:26976703,36692378
x1,249:28979196,36692378
g1,249:29197649,36692378
x1,249:30654009,36692378
k1,250:34208581,36692378:3681712
k1,250:37890293,36692378:3681712
)
(1,250:13024788,36692378:0,0,127431
(1,250:13024788,36692378:0,215040,0
g1,250:13680148,36692378
g1,250:38545653,36692378
(1,250:38545653,36692378:655360,215040,0
k1,250:38852849,36692378:307196
x1,250:39201013,36692378
)
k1,250:13024789,36692378:-26176224
)
)
h1,250:13024788,36692378:0,0,127431
(1,251:13024788,38526928:24865505,546132,0
(1,251:13024788,38526928:0,0,0
g1,251:13024788,38526928
)
(1,251:13024788,38526928:0,0,0
(1,251:13024788,38526928:0,0,0
(1,251:13024788,37609424:0,0,0
)
)
g1,251:13024788,38526928
)
x1,251:13580934,38526928
x1,251:15941595,38526928
g1,251:16236507,38526928
x1,251:19698081,38526928
k1,251:28794187,38526928:9096106
k1,251:37890293,38526928:9096106
)
(1,251:13024788,38526928:0,0,0
(1,251:13024788,38526928:0,215040,0
g1,251:13680148,38526928
g1,251:38545653,38526928
(1,251:38545653,38526928:655360,215040,0
k1,251:38852849,38526928:307196
x1,251:39201013,38526928
)
k1,251:13024789,38526928:-26176224
)
)
h1,251:13024788,38526928:0,0,0
(1,253:13024788,39736612:24865505,455111,127431
x1,253:13452594,39736612
x1,252:15183839,39736612
g1,252:15402292,39736612
x1,252:17845332,39736612
g1,252:18063785,39736612
x1,252:18504333,39736612
g1,252:18722786,39736612
x1,252:20690690,39736612
g1,252:20909143,39736612
x1,252:21693757,39736612
g1,252:21912210,39736612
x1,252:23588844,39736612
x1,252:24790341,39736612
g1,252:25008794,39736612
x1,252:25882610,39736612
x1,252:26738221,39736612
g1,252:26956674,39736612
x1,252:29452508,39736612
g1,252:29670961,39736612
x1,252:30726822,39736612
g1,252:30945275,39736612
x1,252:31491410,39736612
x1,252:34935698,39736612
x1,252:35263379,39736612
x1,252:35390810,39736612
g1,252:35682081,39736612
x1,252:36355647,39736612
x1,252:36592304,39736612
k1,252:37890293,39736612:1297989
)
(1,253:13024788,39736612:0,0,127431
(1,253:13024788,39736612:0,215040,0
g1,253:13680148,39736612
g1,253:38545653,39736612
(1,253:38545653,39736612:655360,215040,0
k1,253:38852849,39736612:307196
x1,253:39201013,39736612
)
k1,253:13024789,39736612:-26176224
)
)
(1,253:13024788,40523044:24865505,455111,127431
x1,253:15100100,40523044
g1,252:15318553,40523044
x1,252:15646234,40523044
g1,252:15864687,40523044
x1,252:16228777,40523044
x1,252:17723366,40523044
g1,252:17941819,40523044
x1,252:20200996,40523044
x1,252:20546881,40523044
g1,252:20765334,40523044
x1,252:21930421,40523044
x1,252:23696257,40523044
g1,252:23914710,40523044
x1,252:26689073,40523044
g1,252:26907526,40523044
x1,252:27963387,40523044
g1,252:28181840,40523044
x1,252:29346927,40523044
x1,252:30530218,40523044
g1,252:30748671,40523044
x1,252:33262710,40523044
x1,252:34868345,40523044
k1,252:37890293,40523044:3021948
)
(1,253:13024788,40523044:0,0,127431
(1,253:13024788,40523044:0,215040,0
g1,253:13680148,40523044
g1,253:38545653,40523044
(1,253:38545653,40523044:655360,215040,0
k1,253:38852849,40523044:307196
x1,253:39201013,40523044
)
k1,253:13024789,40523044:-26176224
)
)
(1,253:13024788,41309476:24865505,491520,163840
x1,253:14808828,41309476
x1,252:17193616,41309476
g1,252:17412069,41309476
x1,252:18668180,41309476
x1,252:20271995,41309476
g1,252:20490448,41309476
x1,252:22476557,41309476
g1,252:22695010,41309476
x1,252:25138050,41309476
g1,252:25356503,41309476
x1,252:26962138,41309476
g1,252:27180591,41309476
x1,252:27872362,41309476
g1,252:28090815,41309476
x1,252:28636950,41309476
x1,252:30111514,41309476
g1,252:30329967,41309476
x1,252:33663211,41309476
g1,252:33881664,41309476
$1,252:33881664,41309476
x1,252:34169750,41309476
x1,252:35018987,41309476
x1,252:35252458,41309476
g1,252:35361682,41309476
x1,252:35742155,41309476
x1,252:36142654,41309476
$1,252:36142654,41309476
g1,252:36361107,41309476
x1,252:36834423,41309476
x1,252:37402402,41309476
k1,252:37890293,41309476:487891
)
(1,253:13024788,41309476:0,0,163840
(1,253:13024788,41309476:0,215040,0
g1,253:13680148,41309476
g1,253:38545653,41309476
(1,253:38545653,41309476:655360,215040,0
k1,253:38852849,41309476:307196
x1,253:39201013,41309476
)
k1,253:13024789,41309476:-26176224
)
)
(1,253:13024788,42095908:24865505,455111,127431
x1,253:15282145,42095908
k1,253:26540672,42095908:11349622
k1,253:37890294,42095908:11349622
)
(1,253:13024788,42095908:0,0,127431
(1,253:13024788,42095908:0,215040,0
g1,253:13680148,42095908
g1,253:38545653,42095908
(1,253:38545653,42095908:655360,215040,0
k1,253:38852849,42095908:307196
x1,253:39201013,42095908
)
k1,253:13024789,42095908:-26176224
)
)
h1,253:13024788,42095908:0,0,127431
(1,254:13024788,42882340:24865505,0,0
h1,254:13024788,42882340:932339,0,0
k1,254:25923710,42882340:11966583
k1,254:37890293,42882340:11966583
)
(1,256:19422496,43898155:18467797,950279,937896
(1,256:19422496,43898155:12070089,950279,937896
h1,256:19422496,43898155:0,0,0
(1,254:19422496,43898155:0,0,0
$1,254:19422496,43898155
(1,254:19422496,43111723:0,0,0
)
$1,254:19422496,43898155
)
h1,256:19422496,43898155:0,0,0
x1,256:19710582,43898155
x1,256:20559819,43898155
x1,256:20793290,43898155
g1,256:20902514,43898155
x1,256:21282987,43898155
x1,256:21683486,43898155
g1,256:21865526,43898155
x1,256:22375252,43898155
g1,256:22557292,43898155
[1,256:22557292,43898155:1115799,688132,883411
(1,256:22557292,43898155:1115799,688132,360452
k1,256:22641875,43898155:84583
(1,256:22641875,43275559:946633,65536,983048
x1,256:23588508,43275559
)
k1,256:23673091,43898155:84583
)
(1,256:22557292,44681314:1115799,313481,34716
x1,256:23637433,44681314
)
]
g1,256:23782315,43898155
[1,256:23782315,43898155:1056349,688132,937896
(1,256:23782315,43898155:1056349,688132,360452
k1,256:23837173,43898155:54858
(1,256:23837173,43275559:946633,65536,983048
x1,256:24783806,43275559
)
k1,256:24838664,43898155:54858
)
(1,256:23782315,44681314:1056349,313481,89201
x1,256:24048102,44681314
x1,256:24725796,44681314
)
]
g1,256:24947888,43898155
x1,256:26089080,43898155
g1,256:26198304,43898155
x1,256:26519615,43898155
x1,256:26797991,43898155
g1,255:26907215,43898155
g1,256:27016439,43898155
(1,256:27016439,43898155:846508,455111,127431
x1,255:27853846,43898155
k1,255:27016439,43898155:0
k1,256:27016439,43898155:9101
)
g1,256:27972171,43898155
(1,256:27972171,43898155:3520414,950279,622600
(1,256:27972171,42974089:482420,26213,1546666
x1,256:28454591,42974089
)
(1,256:28454591,43898155:2555574,934876,613385
(1,256:28454591,43898155:2555574,934876,613385
h1,256:28454591,43898155:78643,0,0
[1,256:28533234,43898155:2398288,934876,613385
(1,256:28533234,43454799:2398288,491520,163840
k1,256:28807327,43454799:274093
x1,256:29948519,43454799
g1,256:30057743,43454799
x1,256:30379054,43454799
x1,256:30657430,43454799
k1,256:30931522,43454799:274092
)
(1,256:28533234,44347699:2398288,491520,163840
x1,256:30653146,44347699
x1,256:30931522,44347699
)
]
h1,256:30931522,43898155:78643,0,0
)
)
(1,256:31010165,42974089:482420,26213,1546666
x1,256:31492585,42974089
)
)
)
(1,256:37206240,43898155:684053,491520,163840
(1,256:37206240,43898155:684053,491520,163840
x1,256:37712107,43898155
x1,256:37966970,43898155
)
)
)
]
(1,259:13024788,49020595:24865505,1290439,235932
(1,259:13024788,49020595:24865505,1290439,235932
g1,259:2368143,49020595
(1,259:2368143,49020595:35522150,1290439,235932
[1,259:2368143,49020595:35522150,1290439,235932
(1,259:2368143,49020595:35522150,550500,235932
(1,259:2368143,49020595:0,550500,235932
[1,259:2368143,49020595:35522150,550500,235932
(1,259:2368143,49020595:35522150,550500,235932
h1,259:2368143,49020595:0,0,0
x1,259:4288714,49020595
x1,259:4634599,49020595
x1,259:5200758,49020595
g1,259:5419211,49020595
x1,259:6256618,49020595
g1,259:6475071,49020595
x1,259:7785795,49020595
r1,259:7785795,49020595:0,786432,235932
k1,259:22838044,49020595:15052249
k1,259:37890293,49020595:15052249
)
]
k1,259:2368141,49020595:-35522152
)
g1,259:2368143,49020595
[1,259:2368143,49020595:35522150,0,0
(1,259:2368143,49020595:35522150,0,0
k1,259:20129219,49020595:17761076
h1,259:20129219,49020595:0,0,0
g1,259:20129219,49020595
k1,259:37890295,49020595:17761076
)
]
g1,259:37890293,49020595
(1,259:37890293,49020595:0,550500,235932
k1,259:2368141,49020595:-35522152
[1,259:2368141,49020595:35522150,550500,235932
(1,259:2368141,49020595:35522150,550500,235932
k1,259:36595949,49020595:34227808
h1,259:36579565,49020595:0,0,0
x1,259:37234927,49020595
x1,259:37890289,49020595
r1,259:37890289,49020595:0,786432,235932
g1,259:37890289,49020595
g1,259:37890289,49020595
)
]
)
)
]
)
g1,259:37890293,49020595
)
)
]
]
]
!45269
}3
!10
{4
[1,308:4736286,49020595:33154007,44284309,235932
(1,308:4736286,4736286:0,0,0
[1,308:0,4736286:0,0,0
(1,308:0,0:0,0,0
g1,308:0,0
)
]
)
[1,308:4736286,4736286:0,0,0
(1,308:4736286,1535259:0,0,0
k1,308:4736286,1535259:-8222721
)
]
[1,308:4736286,49020595:33154007,44284309,235932
[1,308:13024788,49020595:24865505,47419555,235932
[1,308:13024788,2387472:24865505,786432,0
(1,308:13024788,2387472:24865505,0,0
(1,308:13024788,2387472:24865505,0,0
g1,308:2368143,2387472
(1,308:2368143,2387472:35522150,0,0
[1,308:2368143,2387472:35522150,0,0
(1,308:2368143,2387472:35522150,0,0
(1,308:2368143,2387472:0,0,0
[1,308:2368143,2387472:35522150,0,0
(1,308:2368143,2387472:35522150,0,0
h1,308:2368143,2387472:0,0,0
k1,308:20129219,2387472:17761076
k1,308:37890295,2387472:17761076
)
]
k1,308:2368141,2387472:-35522152
)
g1,308:2368143,2387472
[1,308:2368143,2387472:35522150,0,0
(1,308:2368143,2387472:35522150,0,0
k1,308:20129219,2387472:17761076
h1,308:20129219,2387472:0,0,0
g1,308:20129219,2387472
k1,308:37890295,2387472:17761076
)
]
g1,308:37890293,2387472
(1,308:37890293,2387472:0,0,0
k1,308:2368141,2387472:-35522152
[1,308:2368141,2387472:35522150,0,0
(1,308:2368141,2387472:35522150,0,0
k1,308:37890293,2387472:35522152
h1,308:37890293,2387472:0,0,0
g1,308:37890293,2387472
g1,308:37890293,2387472
)
]
)
)
]
)
g1,308:37890293,2387472
)
)
]
[1,308:13024788,45468380:24865505,41442508,0
(1,259:13024788,4681232:24865505,455111,127431
h1,258:13024788,4681232:932339,0,0
x1,258:15235081,4681232
g1,258:15453534,4681232
x1,258:16855280,4681232
x1,258:18206052,4681232
g1,258:18424505,4681232
x1,258:19334729,4681232
g1,258:19553182,4681232
x1,258:20572633,4681232
x1,258:22902807,4681232
g1,258:23121260,4681232
x1,258:23485350,4681232
x1,258:24049689,4681232
x1,258:24504800,4681232
x1,258:25433227,4681232
g1,258:25651680,4681232
x1,258:26561903,4681232
x1,258:26907788,4681232
g1,258:27126241,4681232
x1,258:29112350,4681232
g1,258:29330803,4681232
$1,258:29330803,4681232
x1,258:29873751,4681232
$1,258:29925177,4681232
g1,258:30143630,4681232
x1,258:31199491,4681232
g1,258:31417944,4681232
x1,258:32328168,4681232
g1,258:32546621,4681232
x1,258:34259663,4681232
g1,258:34478116,4681232
$1,258:34478116,4681232
x1,258:34858589,4681232
$1,258:35004225,4681232
x1,258:35186270,4681232
g1,258:35477541,4681232
x1,258:37043127,4681232
k1,258:37890293,4681232:938261
)
(1,259:13024788,4681232:0,0,127431
(1,259:13024788,4681232:0,215040,0
g1,259:13680148,4681232
g1,259:38545653,4681232
(1,259:38545653,4681232:655360,215040,0
k1,259:38852849,4681232:307196
x1,259:39201013,4681232
)
k1,259:13024789,4681232:-26176224
)
)
(1,259:13024788,5467664:24865505,491520,163840
x1,259:15271220,5467664
x1,258:15544286,5467664
g1,258:15762739,5467664
x1,258:17748848,5467664
g1,258:17967301,5467664
x1,258:21171292,5467664
g1,258:21389745,5467664
x1,258:22664059,5467664
g1,258:22882512,5467664
x1,258:24493606,5467664
x1,258:24839492,5467664
x1,258:27315304,5467664
g1,258:27533757,5467664
x1,258:30364554,5467664
g1,258:30583007,5467664
x1,258:31056323,5467664
x1,258:31624302,5467664
g1,258:31842755,5467664
x1,258:33918067,5467664
g1,258:34136520,5467664
x1,258:35632929,5467664
g1,258:35851382,5467664
x1,258:36179063,5467664
g1,258:36397516,5467664
x1,258:37639061,5467664
k1,258:37890293,5467664:251232
)
(1,259:13024788,5467664:0,0,163840
(1,259:13024788,5467664:0,215040,0
g1,259:13680148,5467664
g1,259:38545653,5467664
(1,259:38545653,5467664:655360,215040,0
k1,259:38678767,5467664:133114
x1,259:39201013,5467664
)
k1,259:13024789,5467664:-26176224
)
)
(1,259:13024788,6254096:24865505,455111,127431
x1,259:15455085,6254096
g1,258:15673538,6254096
x1,258:16256082,6254096
g1,258:16474535,6254096
x1,258:18569872,6254096
x1,258:19370869,6254096
g1,258:19589322,6254096
x1,258:21011092,6254096
x1,258:21338773,6254096
x1,258:21611839,6254096
g1,258:21830292,6254096
x1,258:22740516,6254096
g1,258:22958969,6254096
x1,258:24273332,6254096
g1,258:24491785,6254096
x1,258:25584055,6254096
x1,258:27133258,6254096
x1,258:27369916,6254096
g1,258:27588369,6254096
x1,258:29832981,6254096
g1,258:30051434,6254096
x1,258:30779614,6254096
x1,258:31380362,6254096
g1,258:31598815,6254096
x1,258:33783355,6254096
g1,258:34001808,6254096
x1,258:34365898,6254096
x1,258:37537119,6254096
k1,258:37890293,6254096:353174
)
(1,259:13024788,6254096:0,0,127431
(1,259:13024788,6254096:0,215040,0
g1,259:13680148,6254096
g1,259:38545653,6254096
(1,259:38545653,6254096:655360,215040,0
k1,259:38678767,6254096:133114
x1,259:39201013,6254096
)
k1,259:13024789,6254096:-26176224
)
)
(1,259:13024788,7040528:24865505,455111,0
x1,259:13474511,7040528
x1,258:14042490,7040528
g1,258:14260943,7040528
x1,258:14879895,7040528
x1,258:16044982,7040528
x1,258:16864183,7040528
k1,259:27313668,7040528:10576625
k1,259:37890293,7040528:10576625
)
(1,259:13024788,7040528:0,0,0
(1,259:13024788,7040528:0,215040,0
g1,259:13680148,7040528
g1,259:38545653,7040528
(1,259:38545653,7040528:655360,215040,0
k1,259:38678767,7040528:133114
x1,259:39201013,7040528
)
k1,259:13024789,7040528:-26176224
)
)
h1,259:13024788,7040528:0,0,0
(1,260:13024788,8875078:24865505,546132,152916
(1,260:13024788,8875078:0,0,0
g1,260:13024788,8875078
)
(1,260:13024788,8875078:0,0,0
(1,260:13024788,8875078:0,0,0
(1,260:13024788,7957574:0,0,0
)
)
g1,260:13024788,8875078
)
x1,260:14687310,8875078
x1,260:16295217,8875078
g1,260:16590129,8875078
x1,260:19987989,8875078
g1,260:20282901,8875078
x1,260:24610463,8875078
k1,260:31250378,8875078:6639915
k1,260:37890293,8875078:6639915
)
(1,260:13024788,8875078:0,0,152916
(1,260:13024788,8875078:0,215040,0
g1,260:13680148,8875078
g1,260:38545653,8875078
(1,260:38545653,8875078:655360,215040,0
k1,260:38678767,8875078:133114
x1,260:39201013,8875078
)
k1,260:13024789,8875078:-26176224
)
)
h1,260:13024788,8875078:0,0,152916
(1,262:13024788,10084762:24865505,455111,127431
x1,262:14279149,10084762
g1,261:14497602,10084762
x1,261:16085034,10084762
g1,261:16303487,10084762
x1,261:19070569,10084762
x1,261:19565730,10084762
g1,261:19784183,10084762
x1,261:20111864,10084762
g1,261:20330317,10084762
x1,261:20876452,10084762
x1,261:22059743,10084762
x1,261:22933559,10084762
x1,261:23789170,10084762
g1,261:24007623,10084762
x1,261:25172710,10084762
x1,261:26356001,10084762
g1,261:26574454,10084762
x1,261:28870040,10084762
g1,261:29088493,10084762
x1,261:31183829,10084762
x1,261:32095874,10084762
g1,261:32314327,10084762
x1,261:34757368,10084762
g1,261:34975821,10084762
x1,261:35558365,10084762
g1,261:35776818,10084762
x1,261:37781131,10084762
k1,261:37890293,10084762:126857
)
(1,262:13024788,10084762:0,0,127431
(1,262:13024788,10084762:0,215040,0
g1,262:13680148,10084762
g1,262:38545653,10084762
(1,262:38545653,10084762:655360,215040,0
k1,262:38678767,10084762:133114
x1,262:39201013,10084762
)
k1,262:13024789,10084762:-26176224
)
)
(1,262:13024788,10871194:24865505,455111,127431
x1,262:14468404,10871194
x1,261:14741470,10871194
g1,261:14959923,10871194
x1,261:16003040,10871194
g1,261:16221493,10871194
x1,261:18114761,10871194
g1,261:18333214,10871194
x1,261:21449824,10871194
g1,261:21668277,10871194
x1,261:24475409,10871194
g1,261:24693862,10871194
x1,261:25968176,10871194
g1,261:26186629,10871194
x1,261:28684285,10871194
g1,261:28902738,10871194
x1,261:30397326,10871194
g1,261:30615779,10871194
x1,261:32771188,10871194
g1,261:33062459,10871194
x1,261:34191136,10871194
g1,261:34409589,10871194
x1,261:36504925,10871194
x1,261:37416970,10871194
k1,261:37890293,10871194:490362
)
(1,262:13024788,10871194:0,0,127431
(1,262:13024788,10871194:0,215040,0
g1,262:13680148,10871194
g1,262:38545653,10871194
(1,262:38545653,10871194:655360,215040,0
k1,262:38678767,10871194:133114
x1,262:39201013,10871194
)
k1,262:13024789,10871194:-26176224
)
)
(1,262:13024788,11657626:24865505,455111,127431
x1,262:13570923,11657626
x1,261:15815534,11657626
g1,261:16033987,11657626
x1,261:17344709,11657626
g1,261:17563162,11657626
x1,261:19858748,11657626
g1,261:20077201,11657626
x1,261:20952836,11657626
x1,261:23743581,11657626
g1,261:23962034,11657626
x1,261:25236348,11657626
g1,261:25454801,11657626
x1,261:26548889,11657626
x1,261:26876570,11657626
x1,261:28482205,11657626
g1,261:28700658,11657626
x1,261:29756519,11657626
g1,261:29974972,11657626
x1,261:30320858,11657626
x1,261:31688013,11657626
x1,261:32015694,11657626
x1,261:33621329,11657626
g1,261:33839782,11657626
x1,261:35591052,11657626
x1,261:36410253,11657626
k1,261:37890293,11657626:1480040
)
(1,262:13024788,11657626:0,0,127431
(1,262:13024788,11657626:0,215040,0
g1,262:13680148,11657626
g1,262:38545653,11657626
(1,262:38545653,11657626:655360,215040,0
k1,262:38678767,11657626:133114
x1,262:39201013,11657626
)
k1,262:13024789,11657626:-26176224
)
)
(1,262:13024788,12444058:24865505,455111,127431
x1,262:14808828,12444058
x1,261:15631671,12444058
g1,261:15922942,12444058
x1,261:16414463,12444058
g1,261:16632916,12444058
x1,261:17765234,12444058
x1,261:18092915,12444058
x1,261:18730071,12444058
g1,261:18948524,12444058
x1,261:20368474,12444058
x1,261:20696155,12444058
x1,261:22665879,12444058
g1,261:22884332,12444058
x1,261:23324880,12444058
g1,261:23543333,12444058
x1,261:26474257,12444058
g1,261:26692710,12444058
x1,261:27970664,12444058
g1,261:28189117,12444058
x1,261:28771661,12444058
g1,261:28990114,12444058
x1,261:30155201,12444058
x1,261:31338492,12444058
g1,261:31556945,12444058
x1,261:32430761,12444058
x1,261:33286372,12444058
g1,261:33504825,12444058
x1,261:35693005,12444058
g1,261:35911458,12444058
x1,261:36696072,12444058
k1,261:37890293,12444058:1207328
)
(1,262:13024788,12444058:0,0,127431
(1,262:13024788,12444058:0,215040,0
g1,262:13680148,12444058
g1,262:38545653,12444058
(1,262:38545653,12444058:655360,215040,0
k1,262:38678767,12444058:133114
x1,262:39201013,12444058
)
k1,262:13024789,12444058:-26176224
)
)
(1,262:13024788,13230490:24865505,455111,127431
x1,262:14701422,13230490
x1,261:15029103,13230490
x1,261:15666259,13230490
g1,261:15884712,13230490
x1,261:18882989,13230490
g1,261:19101442,13230490
x1,261:20157303,13230490
g1,261:20375756,13230490
x1,261:22908000,13230490
x1,261:23181066,13230490
g1,261:23399519,13230490
x1,261:25405654,13230490
x1,261:25733335,13230490
x1,261:25860766,13230490
k1,262:31811960,13230490:6078334
k1,262:37890293,13230490:6078333
)
(1,262:13024788,13230490:0,0,127431
(1,262:13024788,13230490:0,215040,0
g1,262:13680148,13230490
g1,262:38545653,13230490
(1,262:38545653,13230490:655360,215040,0
k1,262:38678767,13230490:133114
x1,262:39201013,13230490
)
k1,262:13024789,13230490:-26176224
)
)
h1,262:13024788,13230490:0,0,127431
(1,262:13024788,15065040:24865505,546132,152916
(1,262:13024788,15065040:0,0,0
g1,262:13024788,15065040
)
(1,262:13024788,15065040:0,0,0
(1,262:13024788,15065040:0,0,0
(1,262:13024788,14147536:0,0,0
)
)
g1,262:13024788,15065040
)
x1,262:15001790,15065040
g1,262:15296702,15065040
x1,262:18694562,15065040
g1,262:18989474,15065040
x1,262:21299618,15065040
x1,262:23153285,15065040
x1,262:23821753,15065040
k1,262:30856023,15065040:7034270
k1,262:37890293,15065040:7034270
)
(1,262:13024788,15065040:0,0,152916
(1,262:13024788,15065040:0,215040,0
g1,262:13680148,15065040
g1,262:38545653,15065040
(1,262:38545653,15065040:655360,215040,0
k1,262:38678767,15065040:133114
x1,262:39201013,15065040
)
k1,262:13024789,15065040:-26176224
)
)
h1,262:13024788,15065040:0,0,152916
(1,263:13024788,16274724:24865505,491520,163840
(1,263:13024788,16274724:0,0,0
g1,263:13024788,16274724
)
(1,263:13024788,16274724:0,0,0
(1,263:13024788,16274724:0,0,0
(1,263:13024788,15488292:0,0,0
)
)
g1,263:13024788,16274724
)
x1,263:14934969,16274724
g1,263:15186189,16274724
x1,263:17607821,16274724
x1,263:17984651,16274724
x1,263:18619529,16274724
g1,263:18870749,16274724
x1,263:19385932,16274724
x1,263:22518903,16274724
g1,263:22770123,16274724
x1,263:25224614,16274724
x1,263:27201606,16274724
k1,263:32501861,16274724:5388433
k1,263:37890293,16274724:5388432
)
(1,263:13024788,16274724:0,0,163840
(1,263:13024788,16274724:0,215040,0
g1,263:13680148,16274724
g1,263:38545653,16274724
(1,263:38545653,16274724:655360,215040,0
k1,263:38678767,16274724:133114
x1,263:39201013,16274724
)
k1,263:13024789,16274724:-26176224
)
)
h1,263:13024788,16274724:0,0,163840
(1,265:13024788,17484408:24865505,455111,127431
x1,265:13491405,17484408
g1,264:13709858,17484408
x1,264:14984174,17484408
g1,264:15202627,17484408
x1,264:18042525,17484408
g1,264:18260978,17484408
x1,264:20665790,17484408
x1,264:21596039,17484408
g1,264:21814492,17484408
x1,264:23600352,17484408
g1,264:23818805,17484408
x1,264:24729029,17484408
x1,264:25184140,17484408
x1,264:26096185,17484408
g1,264:26314638,17484408
x1,264:26787954,17484408
x1,264:27355933,17484408
g1,264:27574386,17484408
x1,264:30893062,17484408
g1,264:31111515,17484408
x1,264:31694059,17484408
g1,264:31912512,17484408
x1,264:32786328,17484408
x1,264:33641939,17484408
g1,264:33860392,17484408
x1,264:36520068,17484408
k1,264:37890293,17484408:1383332
)
(1,265:13024788,17484408:0,0,127431
(1,265:13024788,17484408:0,215040,0
g1,265:13680148,17484408
g1,265:38545653,17484408
(1,265:38545653,17484408:655360,215040,0
k1,265:38678767,17484408:133114
x1,265:39201013,17484408
)
k1,265:13024789,17484408:-26176224
)
)
(1,265:13024788,18270840:24865505,455111,127431
x1,265:13570923,18270840
x1,264:16361669,18270840
g1,264:16580122,18270840
x1,264:18473390,18270840
g1,264:18691843,18270840
x1,264:20694336,18270840
g1,264:20912789,18270840
x1,264:21968650,18270840
g1,264:22187103,18270840
x1,264:22551193,18270840
x1,264:23552440,18270840
x1,264:25156256,18270840
g1,264:25374709,18270840
x1,264:26417826,18270840
g1,264:26636279,18270840
x1,264:28735256,18270840
k1,265:33249205,18270840:4641089
k1,265:37890293,18270840:4641088
)
(1,265:13024788,18270840:0,0,127431
(1,265:13024788,18270840:0,215040,0
g1,265:13680148,18270840
g1,265:38545653,18270840
(1,265:38545653,18270840:655360,215040,0
k1,265:38678767,18270840:133114
x1,265:39201013,18270840
)
k1,265:13024789,18270840:-26176224
)
)
h1,265:13024788,18270840:0,0,127431
(1,269:13024788,19057272:24865505,556402,127431
h1,266:13024788,19057272:932339,0,0
x1,266:14912862,19057272
g1,266:15131315,19057272
$1,266:15131315,19057272
x1,266:15674263,19057272
g1,266:15907729,19057272
x1,266:16344637,19057272
g1,266:16526677,19057272
x1,266:16999993,19057272
(1,266:16999993,18819447:1039153,318577,54614
x1,266:18006378,18819447
)
$1,266:18039146,19057272
g1,266:18257599,19057272
x1,266:20150865,19057272
g1,266:20369318,19057272
x1,266:21279542,19057272
g1,266:21497995,19057272
x1,266:23027173,19057272
g1,266:23245626,19057272
x1,266:25324578,19057272
g1,266:25543031,19057272
x1,266:26817345,19057272
g1,266:27035798,19057272
$1,266:27035798,19057272
x1,266:27376904,19057272
$1,266:27376904,19057272
g1,266:27595357,19057272
x1,266:30442537,19057272
g1,266:30660990,19057272
x1,266:31716851,19057272
g1,266:31935304,19057272
x1,266:33775779,19057272
g1,266:33994232,19057272
x1,266:34868048,19057272
x1,266:35618072,19057272
k1,266:37890293,19057272:2272221
)
(1,269:13024788,19057272:0,0,127431
(1,269:13024788,19057272:0,215040,0
g1,269:13680148,19057272
g1,269:38545653,19057272
(1,269:38545653,19057272:655360,215040,0
k1,269:38678767,19057272:133114
x1,269:39201013,19057272
)
k1,269:13024789,19057272:-26176224
)
)
(1,269:13024788,19843704:24865505,491520,163840
x1,269:13405261,19843704
g1,267:13732937,19843704
x1,267:14169845,19843704
g1,267:14351885,19843704
x1,267:15189292,19843704
g1,267:15298516,19843704
x1,267:15953878,19843704
(1,267:15953878,19605879:356734,197518,0
x1,267:16277844,19605879
)
$1,267:16310612,19843704
x1,267:16492657,19843704
g1,267:16783928,19843704
x1,267:17912605,19843704
g1,268:18131058,19843704
x1,268:21994051,19843704
g1,268:22212504,19843704
x1,268:22758639,19843704
g1,268:22977092,19843704
x1,268:23887316,19843704
g1,268:24105769,19843704
x1,268:25562128,19843704
g1,268:25780581,19843704
x1,268:26838261,19843704
k1,269:32318730,19843704:5571564
k1,269:37890293,19843704:5571563
)
(1,269:13024788,19843704:0,0,163840
(1,269:13024788,19843704:0,215040,0
g1,269:13680148,19843704
g1,269:38545653,19843704
(1,269:38545653,19843704:655360,215040,0
k1,269:38678767,19843704:133114
x1,269:39201013,19843704
)
k1,269:13024789,19843704:-26176224
)
)
h1,269:13024788,19843704:0,0,163840
(1,270:13024788,20630136:24865505,0,0
h1,270:13024788,20630136:932339,0,0
k1,270:25923710,20630136:11966583
k1,270:37890293,20630136:11966583
)
(1,274:15773434,21416568:19368213,491520,163840
[1,274:15773434,21416568:344824,455111,127431
(1,274:15818416,21416568:0,455111,0
x1,274:16146097,21416568
)
(1,274:15773434,21416568:344824,282168,127431
x1,274:16094745,21416568
)
]
g1,274:16300298,21416568
x1,274:16810024,21416568
g1,274:16992064,21416568
x1,274:17366545,21416568
x1,274:18263872,21416568
(1,274:18263872,21514871:392308,313481,0
x1,274:18623412,21514871
)
x1,274:19033771,21416568
(1,274:19033771,21514871:1063144,313481,54614
x1,274:20064147,21514871
)
g1,274:20242547,21416568
x1,274:20752273,21416568
g1,274:20897905,21416568
x1,274:21179163,21416568
(1,274:21179163,21514871:392308,313481,0
x1,274:21538703,21514871
)
x1,274:22008379,21416568
g1,272:23319101,21416568
g1,274:23428325,21416568
x1,274:23805916,21416568
(1,274:23805916,21514871:201160,318577,0
x1,274:23971652,21514871
)
g1,274:24189116,21416568
x1,274:24698842,21416568
g1,274:24880882,21416568
x1,274:25201737,21416568
x1,274:26146094,21416568
(1,274:26146094,21514871:201160,318577,0
x1,274:26311830,21514871
)
x1,274:26724845,21416568
(1,274:26724845,21514871:871996,318577,54614
x1,274:26890581,21514871
x1,274:27564073,21514871
)
g1,274:27742473,21416568
x1,274:28252199,21416568
g1,274:28397831,21416568
x1,274:28679089,21416568
(1,274:28679089,21514871:201160,318577,0
x1,274:28844825,21514871
)
x1,274:29317157,21416568
g1,273:29972518,21416568
g1,274:30081742,21416568
x1,274:30277288,21416568
g1,274:30472224,21416568
x1,274:30981950,21416568
g1,274:31163990,21416568
x1,274:31673716,21416568
g1,274:31782940,21416568
x1,274:32292666,21416568
g1,274:32401890,21416568
(1,274:32401890,21416568:764583,69176,0
x1,274:32583935,21416568
g1,274:32693159,21416568
x1,274:32875204,21416568
g1,274:32984428,21416568
x1,274:33166473,21416568
)
g1,274:33275697,21416568
x1,274:33457742,21416568
g1,274:33566966,21416568
x1,274:34012976,21416568
g1,274:34158608,21416568
x1,274:34668334,21416568
g1,274:34813966,21416568
x1,274:35141647,21416568
)
(1,278:13024788,22596216:24865505,455111,0
h1,277:13024788,22596216:932339,0,0
x1,277:15815803,22596216
k1,278:26807500,22596216:11082792
k1,278:37890292,22596216:11082792
)
(1,278:13024788,22596216:0,0,0
(1,278:13024788,22596216:0,215040,0
g1,278:13680148,22596216
g1,278:38545653,22596216
(1,278:38545653,22596216:655360,215040,0
k1,278:38678767,22596216:133114
x1,278:39201013,22596216
)
k1,278:13024789,22596216:-26176224
)
)
h1,278:13024788,22596216:0,0,0
(1,280:14663190,23906936:23227103,455111,127431
(1,279:14663190,23906936:0,286650,0
g1,279:14663190,23906936
g1,279:13352468,23906936
g1,279:13024788,23906936
(1,279:13024788,23906936:1310722,286650,0
k1,279:14335510,23906936:1310722
(1,279:14335510,23906936:0,286650,0
k1,279:14007910,23906936:-327600
x1,279:14335510,23906936
)
)
g1,279:14663190,23906936
)
$1,279:14663190,23906936
x1,279:15040781,23906936
(1,279:15040781,24005239:201160,318577,0
x1,279:15206517,24005239
)
$1,279:15241941,23906936
g1,279:15460394,23906936
x1,279:15900942,23906936
g1,279:16119395,23906936
x1,279:17029619,23906936
g1,279:17248072,23906936
x1,279:19177748,23906936
g1,279:19396201,23906936
x1,279:20783382,23906936
g1,279:21001835,23906936
x1,279:21584379,23906936
g1,279:21802832,23906936
x1,279:22312558,23906936
x1,279:22640239,23906936
x1,279:23169988,23906936
g1,279:23388441,23906936
$1,279:23388441,23906936
x1,279:23583987,23906936
$1,279:23596883,23906936
k1,280:30743588,23906936:7146705
k1,280:37890293,23906936:7146705
)
(1,280:13024788,23906936:0,0,127431
(1,280:13024788,23906936:0,215040,0
g1,280:13680148,23906936
g1,280:38545653,23906936
(1,280:38545653,23906936:655360,215040,0
k1,280:38678767,23906936:133114
x1,280:39201013,23906936
)
k1,280:13024789,23906936:-26176224
)
)
h1,280:13024788,23906936:0,0,127431
(1,281:14663190,25217656:23227103,455111,127431
(1,280:14663190,25217656:0,286650,0
g1,280:14663190,25217656
g1,280:13352468,25217656
g1,280:13024788,25217656
(1,280:13024788,25217656:1310722,286650,0
k1,280:14335510,25217656:1310722
(1,280:14335510,25217656:0,286650,0
k1,280:14007910,25217656:-327600
x1,280:14335510,25217656
)
)
g1,280:14663190,25217656
)
$1,280:14663190,25217656
x1,280:15282141,25217656
(1,280:15282141,25315959:201160,318577,0
x1,280:15447877,25315959
)
$1,280:15483301,25217656
g1,280:15701754,25217656
x1,280:16757615,25217656
g1,280:16976068,25217656
$1,280:16976068,25217656
x1,280:17257326,25217656
(1,280:17257326,25315959:201160,318577,0
x1,280:17423062,25315959
)
$1,280:17458486,25217656
g1,280:17676939,25217656
x1,280:18552574,25217656
g1,280:18771027,25217656
x1,280:21321476,25217656
g1,280:21539929,25217656
x1,280:22013245,25217656
x1,280:23160127,25217656
x1,280:23396785,25217656
g1,280:23615238,25217656
x1,280:26023690,25217656
g1,280:26242143,25217656
x1,280:27298004,25217656
g1,280:27516457,25217656
x1,280:29198550,25217656
k1,281:33544422,25217656:4345872
k1,281:37890293,25217656:4345871
)
(1,281:13024788,25217656:0,0,127431
(1,281:13024788,25217656:0,215040,0
g1,281:13680148,25217656
g1,281:38545653,25217656
(1,281:38545653,25217656:655360,215040,0
k1,281:38678767,25217656:133114
x1,281:39201013,25217656
)
k1,281:13024789,25217656:-26176224
)
)
h1,281:13024788,25217656:0,0,127431
(1,282:14663190,26528376:23227103,491520,163840
(1,281:14663190,26528376:0,286650,0
g1,281:14663190,26528376
g1,281:13352468,26528376
g1,281:13024788,26528376
(1,281:13024788,26528376:1310722,286650,0
k1,281:14335510,26528376:1310722
(1,281:14335510,26528376:0,286650,0
k1,281:14007910,26528376:-327600
x1,281:14335510,26528376
)
)
g1,281:14663190,26528376
)
$1,281:14663190,26528376
x1,281:14984045,26528376
x1,281:15746359,26528376
$1,281:15746359,26528376
g1,281:15964812,26528376
x1,281:16405360,26528376
g1,281:16623813,26528376
x1,281:17534037,26528376
g1,281:17752490,26528376
x1,281:19427301,26528376
g1,281:19645754,26528376
x1,281:21047500,26528376
x1,281:22467451,26528376
k1,282:30178872,26528376:7711421
k1,282:37890293,26528376:7711421
)
(1,282:13024788,26528376:0,0,163840
(1,282:13024788,26528376:0,215040,0
g1,282:13680148,26528376
g1,282:38545653,26528376
(1,282:38545653,26528376:655360,215040,0
k1,282:38678767,26528376:133114
x1,282:39201013,26528376
)
k1,282:13024789,26528376:-26176224
)
)
h1,282:13024788,26528376:0,0,163840
(1,283:14663190,27839096:23227103,491520,163840
(1,282:14663190,27839096:0,286650,0
g1,282:14663190,27839096
g1,282:13352468,27839096
g1,282:13024788,27839096
(1,282:13024788,27839096:1310722,286650,0
k1,282:14335510,27839096:1310722
(1,282:14335510,27839096:0,286650,0
k1,282:14007910,27839096:-327600
x1,282:14335510,27839096
)
)
g1,282:14663190,27839096
)
$1,282:14663190,27839096
x1,282:15037671,27839096
x1,282:15752955,27839096
$1,282:15752955,27839096
g1,282:15971408,27839096
x1,282:16411956,27839096
g1,282:16630409,27839096
x1,282:17540633,27839096
g1,282:17759086,27839096
x1,282:19947266,27839096
g1,282:20165719,27839096
x1,282:22514099,27839096
g1,282:22732552,27839096
x1,282:23517166,27839096
g1,282:23735619,27839096
x1,282:25576094,27839096
g1,282:25794547,27839096
x1,282:29424521,27839096
k1,283:33657407,27839096:4232886
k1,283:37890293,27839096:4232886
)
(1,283:13024788,27839096:0,0,163840
(1,283:13024788,27839096:0,215040,0
g1,283:13680148,27839096
g1,283:38545653,27839096
(1,283:38545653,27839096:655360,215040,0
k1,283:38678767,27839096:133114
x1,283:39201013,27839096
)
k1,283:13024789,27839096:-26176224
)
)
h1,283:13024788,27839096:0,0,163840
(1,285:13024788,29542574:24865505,491520,163840
(1,285:13024788,29542574:0,0,0
g1,285:13024788,29542574
)
(1,285:13024788,29542574:0,0,0
(1,285:13024788,29542574:0,0,0
(1,285:13024788,28756142:0,0,0
)
)
g1,285:13024788,29542574
)
x1,285:14934969,29542574
g1,285:15186189,29542574
x1,285:16141007,29542574
g1,285:16392227,29542574
x1,285:17732067,29542574
x1,285:18108897,29542574
x1,285:20966523,29542574
g1,285:21217743,29542574
x1,285:23457788,29542574
g1,285:23709008,29542574
x1,285:24937347,29542574
x1,285:25460722,29542574
x1,285:26524767,29542574
g1,285:26775987,29542574
x1,285:29230478,29542574
x1,285:32202338,29542574
k1,285:35002227,29542574:2888067
k1,285:37890293,29542574:2888066
)
(1,285:13024788,29542574:0,0,163840
(1,285:13024788,29542574:0,215040,0
g1,285:13680148,29542574
g1,285:38545653,29542574
(1,285:38545653,29542574:655360,215040,0
k1,285:38678767,29542574:133114
x1,285:39201013,29542574
)
k1,285:13024789,29542574:-26176224
)
)
h1,285:13024788,29542574:0,0,163840
(1,287:13024788,30752258:24865505,455111,127431
x1,287:15646510,30752258
k1,286:15864329,30752258:217819
x1,286:17560326,30752258
k1,286:17778145,30752258:217819
x1,286:18644148,30752258
k1,286:18861968,30752258:217820
x1,286:22374601,30752258
k1,286:22592420,30752258:217819
x1,286:23856316,30752258
k1,286:24074135,30752258:217819
x1,286:24850118,30752258
k1,286:25067937,30752258:217819
x1,286:26961980,30752258
x1,286:27879998,30752258
k1,286:28097817,30752258:217819
x1,286:29538159,30752258
k1,286:29756105,30752258:217946
x1,286:30998398,30752258
k1,286:31216217,30752258:217819
x1,286:32188446,30752258
k1,286:32406266,30752258:217820
x1,286:33490122,30752258
k1,286:33707941,30752258:217819
x1,286:35708212,30752258
k1,286:35926031,30752258:217819
x1,286:37890293,30752258
k1,286:37890293,30752258:0
)
(1,287:13024788,30752258:0,0,127431
(1,287:13024788,30752258:0,215040,0
g1,287:13680148,30752258
g1,287:38545653,30752258
(1,287:38545653,30752258:655360,215040,0
k1,287:38678767,30752258:133114
x1,287:39201013,30752258
)
k1,287:13024789,30752258:-26176224
)
)
(1,287:13024788,31538690:24865505,455111,127431
x1,287:13564369,31538690
x1,286:16321409,31538690
k1,286:16539622,31538690:218213
x1,286:17854402,31538690
k1,286:18072615,31538690:218213
x1,286:20124823,31538690
k1,286:20343036,31538690:218213
x1,286:21602060,31538690
k1,286:21820273,31538690:218213
x1,286:24052342,31538690
k1,286:24270556,31538690:218214
x1,286:25088921,31538690
k1,286:25307133,31538690:218212
x1,286:26278379,31538690
x1,286:26601909,31538690
x1,286:28997430,31538690
k1,286:29288622,31538690:291192
x1,286:30853408,31538690
k1,286:31071621,31538690:218213
x1,286:33289299,31538690
k1,286:33507512,31538690:218213
x1,286:34372640,31538690
k1,286:34590853,31538690:218213
x1,286:36430824,31538690
x1,286:37096526,31538690
k1,286:37314739,31538690:218213
x1,286:37890293,31538690
k1,286:37890293,31538690:0
)
(1,287:13024788,31538690:0,0,127431
(1,287:13024788,31538690:0,215040,0
g1,287:13680148,31538690
g1,287:38545653,31538690
(1,287:38545653,31538690:655360,215040,0
k1,287:38678767,31538690:133114
x1,287:39201013,31538690
)
k1,287:13024789,31538690:-26176224
)
)
(1,287:13024788,32325122:24865505,455111,127431
x1,287:13352469,32325122
g1,286:13570922,32325122
x1,286:14117056,32325122
x1,286:17506732,32325122
g1,286:17725185,32325122
x1,286:20404882,32325122
k1,287:29102040,32325122:8788253
k1,287:37890293,32325122:8788253
)
(1,289:13024788,32325122:0,0,127431
(1,289:13024788,32325122:0,215040,0
g1,289:13680148,32325122
g1,289:38545653,32325122
(1,289:38545653,32325122:655360,215040,0
k1,289:38678767,32325122:133114
x1,289:39201013,32325122
)
k1,289:13024789,32325122:-26176224
)
)
(1,289:22698428,33111554:5518226,614657,163840
x1,289:23003203,33111554
(1,289:23032026,32840961:703605,344064,114688
x1,289:23702863,32840961
)
g1,289:23917671,33111554
x1,289:24427397,33111554
g1,289:24609437,33111554
(1,289:24609437,33111554:2321072,447828,0
(1,288:24609437,33111554:2321072,447828,0
x1,288:25774524,33111554
x1,288:26930509,33111554
)
)
x1,289:27728320,33111554
x1,289:28216654,33111554
)
(1,292:13024788,33668610:0,0,0
(1,292:13024788,33668610:0,215040,0
g1,292:13680148,33668610
g1,292:38545653,33668610
(1,292:38545653,33668610:655360,215040,0
k1,292:38678767,33668610:133114
x1,292:39201013,33668610
)
k1,292:13024789,33668610:-26176224
)
)
(1,292:22800144,34291202:5314794,614657,163840
x1,292:23104919,34291202
(1,292:23133742,34020609:703605,344064,114688
x1,292:23804579,34020609
)
g1,292:24019387,34291202
x1,292:24529113,34291202
g1,292:24711153,34291202
(1,292:24711153,34291202:1674811,447828,0
(1,291:24711153,34291202:1674811,447828,0
x1,291:26385964,34291202
)
)
x1,292:26945602,34291202
(1,292:26974425,34020609:703605,344064,114688
x1,292:27645262,34020609
)
x1,292:28114938,34291202
)
(1,295:13024788,34848258:0,0,0
(1,295:13024788,34848258:0,215040,0
g1,295:13680148,34848258
g1,295:38545653,34848258
(1,295:38545653,34848258:655360,215040,0
k1,295:38678767,34848258:133114
x1,295:39201013,34848258
)
k1,295:13024789,34848258:-26176224
)
)
(1,295:21500797,35470850:7913488,614657,163840
x1,295:21805572,35470850
(1,295:21834395,35200257:703605,344064,114688
x1,295:22505232,35200257
)
g1,295:22720040,35470850
x1,295:23229766,35470850
g1,295:23411806,35470850
(1,295:23411806,35470850:4455550,455111,0
(1,294:23411806,35470850:4455550,455111,0
x1,294:27029949,35470850
x1,294:27339425,35470850
x1,294:27867356,35470850
)
)
x1,295:28426994,35470850
(1,295:28455817,35200257:703605,344064,114688
x1,295:29126654,35200257
)
x1,295:29414285,35470850
)
(1,297:13024788,36650498:24865505,0,0
h1,297:13024788,36650498:932339,0,0
k1,297:25923710,36650498:11966583
k1,297:37890293,36650498:11966583
)
(1,299:22979653,37436930:4955775,614657,163840
[1,299:22979653,37436930:344824,455111,127431
(1,299:23024635,37436930:0,455111,0
x1,299:23352316,37436930
)
(1,299:22979653,37436930:344824,282168,127431
x1,299:23300964,37436930
)
]
g1,299:23506517,37436930
x1,299:24016243,37436930
g1,299:24198283,37436930
x1,299:24572764,37436930
x1,299:25470091,37436930
x1,299:25865889,37436930
(1,299:25894712,37166337:703605,344064,114688
x1,299:26565549,37166337
)
g1,299:26743949,37436930
x1,299:27253675,37436930
g1,299:27399307,37436930
x1,299:27935428,37436930
)
(1,302:13024788,38616578:24865505,455111,127431
h1,301:13024788,38616578:932339,0,0
x1,301:15085804,38616578
g1,301:15304257,38616578
x1,301:16287299,38616578
x1,301:16614980,38616578
x1,301:19108996,38616578
g1,301:19327449,38616578
x1,301:20953109,38616578
g1,301:21171562,38616578
x1,301:22593332,38616578
g1,301:22811785,38616578
x1,301:23321511,38616578
x1,301:24140713,38616578
g1,301:24359166,38616578
x1,301:26731210,38616578
g1,301:26949663,38616578
x1,301:28005524,38616578
g1,301:28223977,38616578
x1,301:28770112,38616578
x1,301:31560858,38616578
g1,301:31779311,38616578
x1,301:32980808,38616578
g1,301:33199261,38616578
x1,301:34473577,38616578
g1,301:34692030,38616578
x1,301:37531928,38616578
k1,301:37890293,38616578:358365
)
(1,302:13024788,38616578:0,0,127431
(1,302:13024788,38616578:0,215040,0
g1,302:13680148,38616578
g1,302:38545653,38616578
(1,302:38545653,38616578:655360,215040,0
k1,302:38678767,38616578:133114
x1,302:39201013,38616578
)
k1,302:13024789,38616578:-26176224
)
)
(1,302:13024788,39403010:24865505,455111,127431
x1,302:13898604,39403010
x1,301:15012718,39403010
g1,301:15231171,39403010
x1,301:16104987,39403010
x1,301:16432668,39403010
g1,301:16651121,39403010
x1,301:18078352,39403010
k1,302:27920752,39403010:9969540
k1,302:37890292,39403010:9969540
)
(1,302:13024788,39403010:0,0,127431
(1,302:13024788,39403010:0,215040,0
g1,302:13680148,39403010
g1,302:38545653,39403010
(1,302:38545653,39403010:655360,215040,0
k1,302:38678767,39403010:133114
x1,302:39201013,39403010
)
k1,302:13024789,39403010:-26176224
)
)
h1,302:13024788,39403010:0,0,127431
(1,303:13024788,41237560:24865505,589824,196608
(1,303:13024788,41237560:0,0,0
g1,303:13024788,41237560
)
(1,303:13024788,41237560:0,0,0
(1,303:13024788,41237560:0,0,0
(1,303:13024788,40320056:0,0,0
)
)
g1,303:13024788,41237560
)
x1,303:15506964,41237560
x1,303:17725176,41237560
g1,303:18020088,41237560
x1,303:19995272,41237560
g1,303:20290184,41237560
x1,303:23829858,41237560
g1,303:24124770,41237560
x1,303:27871245,41237560
[1,303:27924327,41237560:265423,26214,0
]
x1,303:30508998,41237560
k1,303:34147889,41237560:3742405
k1,303:37890293,41237560:3742404
)
(1,303:13024788,41237560:0,0,196608
(1,303:13024788,41237560:0,215040,0
g1,303:13680148,41237560
g1,303:38545653,41237560
(1,303:38545653,41237560:655360,215040,0
k1,303:38678767,41237560:133114
x1,303:39201013,41237560
)
k1,303:13024789,41237560:-26176224
)
)
h1,303:13024788,41237560:0,0,196608
(1,305:13024788,42447244:24865505,455111,127431
x1,305:13749908,42447244
g1,304:13968361,42447244
x1,304:14660132,42447244
g1,304:14878585,42447244
x1,304:17754896,42447244
g1,304:17973349,42447244
x1,304:19759209,42447244
g1,304:19977662,42447244
x1,304:20853297,42447244
x1,304:23567584,42447244
g1,304:23786037,42447244
x1,304:24696261,42447244
g1,304:24914714,42447244
x1,304:26753367,42447244
x1,304:28402693,42447244
g1,304:28621146,42447244
x1,304:30077505,42447244
g1,304:30295958,42447244
x1,304:32726255,42447244
g1,304:32944708,42447244
x1,304:33385256,42447244
g1,304:33603709,42447244
x1,304:36006701,42447244
g1,304:36225154,42447244
x1,304:36811338,42447244
g1,304:37029791,42447244
x1,304:37357472,42447244
k1,304:37890293,42447244:532821
)
(1,305:13024788,42447244:0,0,127431
(1,305:13024788,42447244:0,215040,0
g1,305:13680148,42447244
g1,305:38545653,42447244
(1,305:38545653,42447244:655360,215040,0
k1,305:38678767,42447244:133114
x1,305:39201013,42447244
)
k1,305:13024789,42447244:-26176224
)
)
(1,305:13024788,43233676:24865505,455111,127431
x1,305:14065866,43233676
x1,304:14298956,43233676
x1,304:14747441,43233676
x1,304:15878011,43233676
x1,304:16111101,43233676
g1,304:16329554,43233676
x1,304:19077641,43233676
x1,304:19346629,43233676
g1,304:19565082,43233676
x1,304:20139470,43233676
g1,304:20357923,43233676
x1,304:21978772,43233676
g1,304:22197225,43233676
x1,304:23058807,43233676
x1,304:24337074,43233676
g1,304:24628345,43233676
x1,304:25741221,43233676
g1,304:25959674,43233676
x1,304:28330819,43233676
x1,304:29247789,43233676
g1,304:29466242,43233676
x1,304:33275152,43233676
g1,304:33493605,43233676
x1,304:34696230,43233676
x1,304:35144715,43233676
g1,304:35363168,43233676
x1,304:36260649,43233676
g1,304:36479102,43233676
x1,304:37882761,43233676
k1,304:37890293,43233676:7532
)
(1,305:13024788,43233676:0,0,127431
(1,305:13024788,43233676:0,215040,0
g1,305:13680148,43233676
g1,305:38545653,43233676
(1,305:38545653,43233676:655360,215040,0
k1,305:38678767,43233676:133114
x1,305:39201013,43233676
)
k1,305:13024789,43233676:-26176224
)
)
(1,305:13024788,44020108:24865505,455111,127431
x1,305:14355537,44020108
x1,304:16339827,44020108
g1,304:16558280,44020108
x1,304:17144464,44020108
g1,304:17362917,44020108
x1,304:18273141,44020108
g1,304:18491594,44020108
x1,304:20135458,44020108
g1,304:20353911,44020108
x1,304:21810270,44020108
g1,304:22028723,44020108
x1,304:23011766,44020108
g1,304:23230219,44020108
x1,304:25451167,44020108
g1,304:25669620,44020108
x1,304:27339880,44020108
x1,304:30509278,44020108
g1,304:30727731,44020108
x1,304:34514266,44020108
k1,305:36138710,44020108:1751584
k1,305:37890293,44020108:1751583
)
(1,305:13024788,44020108:0,0,127431
(1,305:13024788,44020108:0,215040,0
g1,305:13680148,44020108
g1,305:38545653,44020108
(1,305:38545653,44020108:655360,215040,0
k1,305:38678767,44020108:133114
x1,305:39201013,44020108
)
k1,305:13024789,44020108:-26176224
)
)
h1,305:13024788,44020108:0,0,127431
]
(1,308:13024788,49020595:24865505,1290439,235932
(1,308:13024788,49020595:24865505,1290439,235932
g1,308:2368143,49020595
(1,308:2368143,49020595:35522150,1290439,235932
[1,308:2368143,49020595:35522150,1290439,235932
(1,308:2368143,49020595:35522150,550500,235932
(1,308:2368143,49020595:0,550500,235932
[1,308:2368143,49020595:35522150,550500,235932
(1,308:2368143,49020595:35522150,550500,235932
h1,308:2368143,49020595:0,0,0
x1,308:4288714,49020595
x1,308:4634599,49020595
x1,308:5200758,49020595
g1,308:5419211,49020595
x1,308:6256618,49020595
g1,308:6475071,49020595
x1,308:7785795,49020595
r1,308:7785795,49020595:0,786432,235932
k1,308:22838044,49020595:15052249
k1,308:37890293,49020595:15052249
)
]
k1,308:2368141,49020595:-35522152
)
g1,308:2368143,49020595
[1,308:2368143,49020595:35522150,0,0
(1,308:2368143,49020595:35522150,0,0
k1,308:20129219,49020595:17761076
h1,308:20129219,49020595:0,0,0
g1,308:20129219,49020595
k1,308:37890295,49020595:17761076
)
]
g1,308:37890293,49020595
(1,308:37890293,49020595:0,550500,235932
k1,308:2368141,49020595:-35522152
[1,308:2368141,49020595:35522150,550500,235932
(1,308:2368141,49020595:35522150,550500,235932
k1,308:36602505,49020595:34234364
h1,308:36579567,49020595:0,0,0
x1,308:37234929,49020595
x1,308:37890291,49020595
r1,308:37890291,49020595:0,786432,235932
g1,308:37890291,49020595
g1,308:37890291,49020595
)
]
)
)
]
)
g1,308:37890293,49020595
)
)
]
]
]
!36968
}4
!10
{5
[1,366:4736286,49020595:33154007,44284309,235932
(1,366:4736286,4736286:0,0,0
[1,366:0,4736286:0,0,0
(1,366:0,0:0,0,0
g1,366:0,0
)
]
)
[1,366:4736286,4736286:0,0,0
(1,366:4736286,1535259:0,0,0
k1,366:4736286,1535259:-8222721
)
]
[1,366:4736286,49020595:33154007,44284309,235932
[1,366:13024788,49020595:24865505,47419555,235932
[1,366:13024788,2387472:24865505,786432,0
(1,366:13024788,2387472:24865505,0,0
(1,366:13024788,2387472:24865505,0,0
g1,366:2368143,2387472
(1,366:2368143,2387472:35522150,0,0
[1,366:2368143,2387472:35522150,0,0
(1,366:2368143,2387472:35522150,0,0
(1,366:2368143,2387472:0,0,0
[1,366:2368143,2387472:35522150,0,0
(1,366:2368143,2387472:35522150,0,0
h1,366:2368143,2387472:0,0,0
k1,366:20129219,2387472:17761076
k1,366:37890295,2387472:17761076
)
]
k1,366:2368141,2387472:-35522152
)
g1,366:2368143,2387472
[1,366:2368143,2387472:35522150,0,0
(1,366:2368143,2387472:35522150,0,0
k1,366:20129219,2387472:17761076
h1,366:20129219,2387472:0,0,0
g1,366:20129219,2387472
k1,366:37890295,2387472:17761076
)
]
g1,366:37890293,2387472
(1,366:37890293,2387472:0,0,0
k1,366:2368141,2387472:-35522152
[1,366:2368141,2387472:35522150,0,0
(1,366:2368141,2387472:35522150,0,0
k1,366:37890293,2387472:35522152
h1,366:37890293,2387472:0,0,0
g1,366:37890293,2387472
g1,366:37890293,2387472
)
]
)
)
]
)
g1,366:37890293,2387472
)
)
]
[1,366:13024788,45468380:24865505,41442508,0
(1,305:13024788,4681232:24865505,455111,0
(1,305:13024788,4681232:0,0,0
g1,305:13024788,4681232
)
(1,305:13024788,4681232:0,0,0
(1,305:13024788,4681232:0,0,0
(1,305:13024788,3894800:0,0,0
)
)
g1,305:13024788,4681232
)
x1,305:13549073,4681232
x1,305:14738729,4681232
x1,305:16702612,4681232
g1,305:16953832,4681232
x1,305:19138444,4681232
x1,305:20090987,4681232
g1,305:20342207,4681232
x1,305:21434468,4681232
x1,305:22726157,4681232
k1,305:30308225,4681232:7582068
k1,305:37890293,4681232:7582068
)
(1,305:13024788,4681232:0,0,0
(1,305:13024788,4681232:0,215040,0
g1,305:13680148,4681232
g1,305:38545653,4681232
(1,305:38545653,4681232:655360,215040,0
k1,305:38678767,4681232:133114
x1,305:39201013,4681232
)
k1,305:13024789,4681232:-26176224
)
)
h1,305:13024788,4681232:0,0,0
(1,306:13024788,5890916:24865505,455111,0
x1,306:15798674,5890916
g1,306:16049894,5890916
x1,306:16524117,5890916
x1,306:18084321,5890916
k1,306:27977132,5890916:9913160
k1,306:37890292,5890916:9913160
)
(1,306:13024788,5890916:0,0,0
(1,306:13024788,5890916:0,215040,0
g1,306:13680148,5890916
g1,306:38545653,5890916
(1,306:38545653,5890916:655360,215040,0
k1,306:38678767,5890916:133114
x1,306:39201013,5890916
)
k1,306:13024789,5890916:-26176224
)
)
h1,306:13024788,5890916:0,0,0
(1,308:13024788,6677348:24865505,455111,127431
h1,307:13024788,6677348:932339,0,0
x1,307:16320979,6677348
k1,307:16535368,6677348:214389
x1,307:16954618,6677348
x1,307:18261225,6677348
k1,307:18475615,6677348:214390
x1,307:18907352,6677348
k1,307:19121741,6677348:214389
x1,307:19442868,6677348
k1,307:19657257,6677348:214389
x1,307:21833785,6677348
k1,307:22048175,6677348:214390
x1,307:23764420,6677348
x1,307:24566873,6677348
k1,307:24781262,6677348:214389
x1,307:27535818,6677348
k1,307:27750207,6677348:214389
x1,307:28267579,6677348
k1,307:28481969,6677348:214390
x1,307:29017181,6677348
x1,307:30783016,6677348
k1,307:30997405,6677348:214389
x1,307:33213181,6677348
k1,307:33427570,6677348:214389
x1,307:34931514,6677348
k1,307:35221431,6677348:289917
x1,307:36265094,6677348
x1,307:36603697,6677348
k1,307:36818086,6677348:214389
x1,307:37890293,6677348
k1,307:37890293,6677348:0
)
(1,308:13024788,6677348:0,0,127431
(1,308:13024788,6677348:0,215040,0
g1,308:13680148,6677348
g1,308:38545653,6677348
(1,308:38545653,6677348:655360,215040,0
k1,308:38678767,6677348:133114
x1,308:39201013,6677348
)
k1,308:13024789,6677348:-26176224
)
)
(1,308:13024788,7463780:24865505,455111,127431
x1,308:13456525,7463780
k1,307:13666698,7463780:210173
x1,307:15666606,7463780
k1,307:15876778,7463780:210172
x1,307:16554713,7463780
k1,307:16764886,7463780:210173
x1,307:17086013,7463780
k1,307:17296185,7463780:210172
x1,307:17652993,7463780
x1,307:17992325,7463780
x1,307:20014006,7463780
k1,307:20224179,7463780:210173
x1,307:22332913,7463780
k1,307:22544742,7463780:211829
x1,307:23579485,7463780
k1,307:23789657,7463780:210172
x1,307:26863556,7463780
k1,307:27073729,7463780:210173
x1,307:27931851,7463780
k1,307:28142023,7463780:210172
x1,307:29283808,7463780
x1,307:30799877,7463780
k1,307:31010050,7463780:210173
x1,307:33224043,7463780
k1,307:33434215,7463780:210172
x1,307:34290554,7463780
x1,307:35524053,7463780
x1,307:35844816,7463780
k1,307:36054989,7463780:210173
x1,307:36393957,7463780
x1,307:37981388,7463780
k1,308:37890293,7463780:0
k1,308:37890293,7463780:0
)
(1,310:13024788,7463780:0,0,127431
(1,310:13024788,7463780:0,215040,0
g1,310:13680148,7463780
g1,310:38545653,7463780
(1,310:38545653,7463780:655360,215040,0
k1,310:38678767,7463780:133114
x1,310:39201013,7463780
)
k1,310:13024789,7463780:-26176224
)
)
(1,310:22039513,8905572:15850780,584074,163840
(1,310:22039513,8905572:6836055,584074,163840
h1,310:22039513,8905572:0,0,0
(1,308:22039513,8905572:0,0,0
$1,308:22039513,8905572
(1,308:22039513,8119140:0,0,0
)
$1,308:22039513,8905572
)
h1,310:22039513,8905572:0,0,0
[1,310:22039513,8905572:1154145,455111,127431
(1,310:22084495,8905572:0,455111,0
x1,310:22412176,8905572
)
(1,310:22039513,8905572:1154145,282168,127431
x1,310:22360824,8905572
(1,310:22360824,9003875:832834,313481,0
x1,310:22755630,9003875
x1,310:23090348,9003875
)
)
]
g1,310:23375698,8905572
x1,310:23885424,8905572
g1,310:24067464,8905572
(1,310:24067464,8905572:1547382,455111,0
x1,309:24941280,8905572
k1,309:24067464,8905572:0
k1,310:24067464,8905572:18205
x1,310:25614846,8905572
)
x1,310:25942527,8905572
g1,309:26051751,8905572
x1,309:26429342,8905572
(1,310:26429342,9003875:230742,282169,0
x1,310:26627316,9003875
)
x1,310:27544366,8905572
g1,309:27653590,8905572
x1,309:27981271,8905572
[1,310:27981271,9067588:894297,746090,0
(1,310:27981271,8634979:412854,313481,0
x1,310:28290815,8634979
)
(1,310:27981271,9067588:894297,295640,0
x1,310:28842800,9067588
)
]
)
(1,310:37206240,8905572:684053,491520,163840
(1,310:37206240,8905572:684053,491520,163840
x1,310:37712107,8905572
x1,310:37966970,8905572
)
)
)
(1,312:13024788,10347364:24865505,491520,163840
x1,312:14677826,10347364
g1,311:14896279,10347364
$1,311:14896279,10347364
x1,311:15273870,10347364
(1,311:15273870,10445667:230742,282169,0
x1,311:15471844,10445667
)
x1,311:16388894,10347364
$1,311:16388894,10347364
g1,311:16607347,10347364
x1,311:17047895,10347364
g1,311:17266348,10347364
x1,311:18176572,10347364
g1,311:18395025,10347364
x1,311:21273154,10347364
g1,311:21491607,10347364
x1,311:22822356,10347364
g1,311:23040809,10347364
x1,311:24134897,10347364
g1,311:24353350,10347364
$1,311:24353350,10347364
x1,311:24590008,10347364
$1,311:24590008,10347364
x1,311:24772053,10347364
g1,311:25063324,10347364
x1,311:26192001,10347364
g1,311:26410454,10347364
x1,311:27284270,10347364
x1,311:28139881,10347364
g1,311:28358334,10347364
x1,311:30475513,10347364
g1,311:30693966,10347364
x1,311:31039852,10347364
x1,311:33044165,10347364
g1,311:33262618,10347364
x1,311:34318479,10347364
g1,311:34536932,10347364
x1,311:34977480,10347364
g1,311:35195933,10347364
x1,311:37021843,10347364
g1,311:37240296,10347364
x1,311:37822840,10347364
k1,311:37890293,10347364:67453
)
(1,312:13024788,10347364:0,0,163840
(1,312:13024788,10347364:0,215040,0
g1,312:13680148,10347364
g1,312:38545653,10347364
(1,312:38545653,10347364:655360,215040,0
k1,312:38678767,10347364:133114
x1,312:39201013,10347364
)
k1,312:13024789,10347364:-26176224
)
)
(1,312:13024788,11133796:24865505,455111,127431
x1,312:13352469,11133796
x1,311:13680150,11133796
x1,311:16157781,11133796
g1,311:16449052,11133796
x1,311:16876858,11133796
x1,311:18608103,11133796
g1,311:18826556,11133796
x1,311:19918826,11133796
x1,311:22050571,11133796
g1,311:22269024,11133796
x1,311:22709572,11133796
g1,311:22928025,11133796
x1,311:24368000,11133796
x1,311:25005156,11133796
g1,311:25223609,11133796
x1,311:26554358,11133796
g1,311:26772811,11133796
x1,311:28015267,11133796
g1,311:28233720,11133796
x1,311:30383671,11133796
x1,311:30893397,11133796
k1,312:34346298,11133796:3543996
k1,312:37890293,11133796:3543995
)
(1,314:13024788,11133796:0,0,127431
(1,314:13024788,11133796:0,215040,0
g1,314:13680148,11133796
g1,314:38545653,11133796
(1,314:38545653,11133796:655360,215040,0
k1,314:38678767,11133796:133114
x1,314:39201013,11133796
)
k1,314:13024789,11133796:-26176224
)
)
(1,314:22698201,13180343:15192092,1198220,838772
(1,314:22698201,13180343:5518680,1198220,838772
h1,314:22698201,13180343:0,0,0
(1,312:22698201,13180343:0,0,0
$1,312:22698201,13180343
(1,312:22698201,12393911:0,0,0
)
$1,312:22698201,13180343
)
h1,314:22698201,13180343:0,0,0
x1,314:23501563,13180343
g1,314:23735029,13180343
x1,314:24244755,13180343
g1,314:24426795,13180343
[1,314:24426795,13180343:946633,1198220,838772
(1,314:24426795,12361140:946633,313481,0
k1,314:24696099,12361140:269304
x1,314:25071995,12361140
k1,314:25373428,12361140:269303
)
(1,314:24426795,13180343:946633,688132,360452
(1,314:24426795,12557747:946633,65536,983048
x1,314:25373428,12557747
)
)
(1,314:24426795,13953579:946633,303558,0
k1,314:24475624,13953579:48829
x1,314:25324599,13953579
k1,314:25373428,13953579:48829
)
]
g1,314:25482652,13180343
x1,314:25812380,13180343
(1,314:25812380,13278646:218188,303558,0
x1,314:25997800,13278646
)
x1,314:26613112,13180343
g1,314:26758744,13180343
x1,314:27268470,13180343
g1,314:27414102,13180343
x1,314:27743830,13180343
(1,314:27743830,13278646:218188,303558,0
x1,314:27929250,13278646
)
x1,314:28216881,13180343
)
(1,314:37206240,13180343:684053,491520,163840
(1,314:37206240,13180343:684053,491520,163840
x1,314:37712107,13180343
x1,314:37966970,13180343
)
)
)
(1,316:13024788,15195122:24865505,455111,0
h1,316:13024788,15195122:932339,0,0
x1,316:16727009,15195122
g1,316:16978229,15195122
x1,316:17502514,15195122
x1,316:18440950,15195122
k1,316:28165622,15195122:9724672
k1,316:37890294,15195122:9724672
)
(1,316:13024788,15195122:0,0,0
(1,316:13024788,15195122:0,215040,0
g1,316:13680148,15195122
g1,316:38545653,15195122
(1,316:38545653,15195122:655360,215040,0
k1,316:38678767,15195122:133114
x1,316:39201013,15195122
)
k1,316:13024789,15195122:-26176224
)
)
h1,316:13024788,15195122:0,0,0
(1,318:13024788,15981554:24865505,455111,127431
h1,317:13024788,15981554:932339,0,0
x1,317:14448648,15981554
g1,317:14667101,15981554
x1,317:16272736,15981554
g1,317:16491189,15981554
x1,317:18752185,15981554
g1,317:18970638,15981554
x1,317:20064726,15981554
g1,317:20283179,15981554
x1,317:22713476,15981554
g1,317:22931929,15981554
x1,317:23372477,15981554
g1,317:23590930,15981554
x1,317:24868884,15981554
g1,317:25087337,15981554
x1,317:25673521,15981554
g1,317:25891974,15981554
x1,317:26219655,15981554
g1,317:26438108,15981554
x1,317:28444242,15981554
g1,317:28662695,15981554
x1,317:29208830,15981554
x1,317:32325436,15981554
g1,317:32543889,15981554
x1,317:34986930,15981554
g1,317:35278201,15981554
x1,317:35769722,15981554
k1,317:37890293,15981554:2138266
)
(1,318:13024788,15981554:0,0,127431
(1,318:13024788,15981554:0,215040,0
g1,318:13680148,15981554
g1,318:38545653,15981554
(1,318:38545653,15981554:655360,215040,0
k1,318:38678767,15981554:133114
x1,318:39201013,15981554
)
k1,318:13024789,15981554:-26176224
)
)
(1,318:13024788,16767986:24865505,455111,127431
x1,318:15797332,16767986
g1,317:16015785,16767986
x1,317:16926009,16767986
g1,317:17144462,16767986
x1,317:19130571,16767986
g1,317:19349024,16767986
x1,317:20881840,16767986
g1,317:21100293,16767986
x1,317:21464383,16767986
x1,317:21792064,16767986
g1,317:22010517,16767986
x1,317:24453557,16767986
g1,317:24672010,16767986
x1,317:26172059,16767986
g1,317:26390512,16767986
x1,317:27592009,16767986
g1,317:27810462,16767986
x1,317:30522931,16767986
g1,317:30741384,16767986
x1,317:34074628,16767986
g1,317:34293081,16767986
x1,317:35676623,16767986
g1,317:35967894,16767986
x1,317:36395700,16767986
x1,317:36925450,16767986
g1,317:37143903,16767986
x1,317:37471584,16767986
k1,317:37890293,16767986:418709
)
(1,318:13024788,16767986:0,0,127431
(1,318:13024788,16767986:0,215040,0
g1,318:13680148,16767986
g1,318:38545653,16767986
(1,318:38545653,16767986:655360,215040,0
k1,318:38678767,16767986:133114
x1,318:39201013,16767986
)
k1,318:13024789,16767986:-26176224
)
)
(1,318:13024788,17554418:24865505,455111,127431
x1,318:13716559,17554418
x1,317:14390125,17554418
g1,317:14608578,17554418
x1,317:15882892,17554418
g1,317:16101345,17554418
x1,317:18251296,17554418
x1,317:18578977,17554418
g1,317:18797430,17554418
$1,317:18797430,17554418
x1,317:19085516,17554418
$1,317:19136942,17554418
x1,317:19318987,17554418
g1,317:19537440,17554418
x1,317:20447664,17554418
g1,317:20666117,17554418
x1,317:23999361,17554418
g1,317:24217814,17554418
x1,317:25419311,17554418
g1,317:25637764,17554418
x1,317:26260357,17554418
k1,318:32029778,17554418:5860516
k1,318:37890293,17554418:5860515
)
(1,320:13024788,17554418:0,0,127431
(1,320:13024788,17554418:0,215040,0
g1,320:13680148,17554418
g1,320:38545653,17554418
(1,320:38545653,17554418:655360,215040,0
k1,320:38678767,17554418:133114
x1,320:39201013,17554418
)
k1,320:13024789,17554418:-26176224
)
)
(1,320:21961653,19293929:15928640,891184,853791
(1,320:21961653,19293929:6991776,891184,853791
h1,320:21961653,19293929:0,0,0
(1,318:21961653,19293929:0,0,0
$1,318:21961653,19293929
(1,318:21961653,18507497:0,0,0
)
$1,318:21961653,19293929
)
h1,320:21961653,19293929:0,0,0
x1,320:22249739,19293929
x1,320:22816441,19293929
g1,320:22998481,19293929
x1,320:23508207,19293929
g1,320:23690247,19293929
x1,320:23978333,19293929
(1,319:23978333,19392232:1501418,282169,89201
x1,319:25256291,19392232
x1,319:25446983,19392232
)
g1,320:25625383,19293929
x1,320:26135109,19293929
g1,320:26280741,19293929
[1,320:26280741,19293929:946633,688132,853791
(1,320:26280741,19293929:946633,688132,360452
(1,320:26280741,18671333:946633,65536,983048
x1,320:27227374,18671333
)
)
(1,320:26280741,20082184:946633,318577,0
k1,320:26609218,20082184:328477
x1,320:26887824,20082184
k1,320:27227374,20082184:328476
)
]
g1,320:27336598,19293929
(1,320:27336598,19293929:1006297,891184,449545
(1,320:27336598,19293929:1006297,891184,449545
h1,320:27336598,19293929:78643,0,0
[1,320:27415241,19293929:849011,891184,449545
(1,320:27415241,18850573:849011,447828,98303
x1,320:27941804,18850573
(1,320:27941804,18948876:322448,318577,0
x1,320:28220410,18948876
)
)
(1,320:27415241,19743473:849011,447828,0
k1,320:27540740,19743473:125499
x1,320:28067303,19743473
k1,320:28264252,19743473:125498
)
]
h1,320:28264252,19293929:78643,0,0
)
)
x1,320:28630981,19293929
(1,320:28630981,19392232:322448,318577,0
x1,320:28909587,19392232
)
)
(1,320:37206240,19293929:684053,491520,163840
(1,320:37206240,19293929:684053,491520,163840
x1,320:37712107,19293929
x1,320:37966970,19293929
)
)
)
(1,322:13024788,21360136:24865505,491520,163840
h1,322:13024788,21360136:932339,0,0
x1,322:14526923,21360136
x1,322:16011487,21360136
x1,322:16999618,21360136
g1,322:17250838,21360136
x1,322:20359232,21360136
g1,322:20610452,21360136
x1,322:23271927,21360136
x1,322:23544082,21360136
g1,322:23795302,21360136
x1,322:24708250,21360136
x1,322:26994351,21360136
k1,322:32398233,21360136:5492060
k1,322:37890293,21360136:5492060
)
(1,322:13024788,21360136:0,0,163840
(1,322:13024788,21360136:0,215040,0
g1,322:13680148,21360136
g1,322:38545653,21360136
(1,322:38545653,21360136:655360,215040,0
k1,322:38678767,21360136:133114
x1,322:39201013,21360136
)
k1,322:13024789,21360136:-26176224
)
)
h1,322:13024788,21360136:0,0,163840
(1,324:13024788,22146568:24865505,455111,127431
h1,323:13024788,22146568:932339,0,0
x1,323:14448648,22146568
x1,323:15736615,22146568
x1,323:16595867,22146568
g1,323:16814320,22146568
x1,323:18529183,22146568
g1,323:18747636,22146568
x1,323:20100227,22146568
g1,323:20318680,22146568
x1,323:22233790,22146568
x1,323:23690150,22146568
x1,323:23817581,22146568
g1,323:24036034,22146568
x1,323:25712665,22146568
g1,323:25931118,22146568
x1,323:26841341,22146568
x1,323:27187226,22146568
g1,323:27405679,22146568
x1,323:28534356,22146568
g1,323:28752809,22146568
x1,323:29846897,22146568
g1,323:30065350,22146568
x1,323:32617619,22146568
g1,323:32836072,22146568
x1,323:33418616,22146568
g1,323:33637069,22146568
x1,323:35606792,22146568
g1,323:35825245,22146568
x1,323:37472749,22146568
k1,323:37890293,22146568:417544
)
(1,324:13024788,22146568:0,0,127431
(1,324:13024788,22146568:0,215040,0
g1,324:13680148,22146568
g1,324:38545653,22146568
(1,324:38545653,22146568:655360,215040,0
k1,324:38678767,22146568:133114
x1,324:39201013,22146568
)
k1,324:13024789,22146568:-26176224
)
)
(1,324:13024788,22933000:24865505,455111,127431
x1,324:14355537,22933000
g1,323:14573990,22933000
x1,323:16964239,22933000
g1,323:17182692,22933000
x1,323:18717328,22933000
g1,323:19008599,22933000
x1,323:20137276,22933000
g1,323:20355729,22933000
x1,323:21229545,22933000
x1,323:22085156,22933000
g1,323:22303609,22933000
x1,323:25181738,22933000
g1,323:25400191,22933000
x1,323:26022784,22933000
k1,324:31910991,22933000:5979302
k1,324:37890293,22933000:5979302
)
(1,324:13024788,22933000:0,0,127431
(1,324:13024788,22933000:0,215040,0
g1,324:13680148,22933000
g1,324:38545653,22933000
(1,324:38545653,22933000:655360,215040,0
k1,324:38678767,22933000:133114
x1,324:39201013,22933000
)
k1,324:13024789,22933000:-26176224
)
)
h1,324:13024788,22933000:0,0,127431
(1,325:13024788,23719432:24865505,0,0
h1,325:13024788,23719432:932339,0,0
k1,325:25923710,23719432:11966583
k1,325:37890293,23719432:11966583
)
(1,327:23120393,24983188:14769900,1198220,830854
(1,327:23120393,24983188:4674295,1198220,830854
h1,327:23120393,24983188:0,0,0
(1,325:23120393,24983188:0,0,0
$1,325:23120393,24983188
(1,325:23120393,24196756:0,0,0
)
$1,325:23120393,24983188
)
h1,327:23120393,24983188:0,0,0
[1,327:23120393,24983188:344824,455111,127431
(1,327:23165375,24983188:0,455111,0
x1,327:23493056,24983188
)
(1,327:23120393,24983188:344824,282168,127431
x1,327:23441704,24983188
)
]
g1,327:23647257,24983188
x1,327:24156983,24983188
g1,327:24339023,24983188
[1,327:24339023,24983188:1128606,1198220,830854
(1,327:24339023,24163985:1128606,313481,0
k1,327:24628848,24163985:289825
x1,327:25128608,24163985
k1,327:25467629,24163985:289825
)
(1,327:24339023,24983188:1128606,688132,360452
k1,327:24430010,24983188:90987
(1,327:24430010,24360592:946633,65536,983048
x1,327:25376643,24360592
)
k1,327:25467629,24983188:90986
)
(1,327:24339023,25748506:1128606,295640,0
x1,327:25467629,25748506
)
]
g1,327:25576853,24983188
x1,327:25902259,24983188
g1,326:26034996,24983188
x1,326:26412587,24983188
(1,327:26412587,25081491:497819,197518,0
x1,327:26877638,25081491
)
x1,327:27794688,24983188
)
(1,327:37206240,24983188:684053,491520,163840
(1,327:37206240,24983188:684053,491520,163840
x1,327:37712107,24983188
x1,327:37966970,24983188
)
)
)
(1,330:13024788,26727905:24865505,455111,0
h1,329:13024788,26727905:932339,0,0
x1,329:15815803,26727905
k1,330:26807500,26727905:11082792
k1,330:37890292,26727905:11082792
)
(1,330:13024788,26727905:0,0,0
(1,330:13024788,26727905:0,215040,0
g1,330:13680148,26727905
g1,330:38545653,26727905
(1,330:38545653,26727905:655360,215040,0
k1,330:38678767,26727905:133114
x1,330:39201013,26727905
)
k1,330:13024789,26727905:-26176224
)
)
h1,330:13024788,26727905:0,0,0
(1,332:14663190,28038625:23227103,455111,127431
(1,331:14663190,28038625:0,286650,0
g1,331:14663190,28038625
g1,331:13352468,28038625
g1,331:13024788,28038625
(1,331:13024788,28038625:1310722,286650,0
k1,331:14335510,28038625:1310722
(1,331:14335510,28038625:0,286650,0
k1,331:14007910,28038625:-327600
x1,331:14335510,28038625
)
)
g1,331:14663190,28038625
)
$1,331:14663190,28038625
x1,331:15040781,28038625
(1,331:15040781,28136928:497819,197518,0
x1,331:15505832,28136928
)
$1,331:15538600,28038625
g1,331:15757053,28038625
x1,331:16197601,28038625
g1,331:16416054,28038625
x1,331:17326278,28038625
g1,331:17544731,28038625
$1,331:17544731,28038625
x1,331:18120146,28038625
$1,331:18120146,28038625
x1,331:18338599,28038625
x1,331:18957552,28038625
g1,331:19176005,28038625
x1,331:19540095,28038625
x1,331:19885981,28038625
x1,331:21400594,28038625
g1,331:21619047,28038625
x1,331:22895180,28038625
k1,332:30347189,28038625:7543104
k1,332:37890293,28038625:7543104
)
(1,332:13024788,28038625:0,0,127431
(1,332:13024788,28038625:0,215040,0
g1,332:13680148,28038625
g1,332:38545653,28038625
(1,332:38545653,28038625:655360,215040,0
k1,332:38678767,28038625:133114
x1,332:39201013,28038625
)
k1,332:13024789,28038625:-26176224
)
)
h1,332:13024788,28038625:0,0,127431
(1,333:14663190,29349345:23227103,455111,127431
(1,332:14663190,29349345:0,286650,0
g1,332:14663190,29349345
g1,332:13352468,29349345
g1,332:13024788,29349345
(1,332:13024788,29349345:1310722,286650,0
k1,332:14335510,29349345:1310722
(1,332:14335510,29349345:0,286650,0
k1,332:14007910,29349345:-327600
x1,332:14335510,29349345
)
)
g1,332:14663190,29349345
)
$1,332:14663190,29349345
x1,332:14988596,29349345
$1,332:15012109,29349345
g1,332:15230562,29349345
x1,332:15671110,29349345
g1,332:15889563,29349345
x1,332:16799787,29349345
g1,332:17018240,29349345
x1,332:19313826,29349345
g1,332:19532279,29349345
x1,332:20844822,29349345
k1,333:29303988,29349345:8586306
k1,333:37890294,29349345:8586306
)
(1,333:13024788,29349345:0,0,127431
(1,333:13024788,29349345:0,215040,0
g1,333:13680148,29349345
g1,333:38545653,29349345
(1,333:38545653,29349345:655360,215040,0
k1,333:38678767,29349345:133114
x1,333:39201013,29349345
)
k1,333:13024789,29349345:-26176224
)
)
h1,333:13024788,29349345:0,0,127431
(1,336:13024788,30660065:24865505,455111,127431
h1,335:13024788,30660065:932339,0,0
x1,335:15085804,30660065
g1,335:15304257,30660065
x1,335:15996028,30660065
x1,335:17598022,30660065
x1,335:17871088,30660065
g1,335:18089541,30660065
x1,335:21038668,30660065
g1,335:21257121,30660065
x1,335:21879714,30660065
k1,336:29839456,30660065:8050837
k1,336:37890293,30660065:8050837
)
(1,336:13024788,30660065:0,0,127431
(1,336:13024788,30660065:0,215040,0
g1,336:13680148,30660065
g1,336:38545653,30660065
(1,336:38545653,30660065:655360,215040,0
k1,336:38678767,30660065:133114
x1,336:39201013,30660065
)
k1,336:13024789,30660065:-26176224
)
)
h1,336:13024788,30660065:0,0,127431
(1,337:13024788,31446497:24865505,0,0
h1,337:13024788,31446497:932339,0,0
k1,337:25923710,31446497:11966583
k1,337:37890293,31446497:11966583
)
(1,339:21367837,32232929:16522456,688132,838772
(1,339:21367837,32232929:8179407,688132,838772
h1,339:21367837,32232929:0,0,0
(1,337:21367837,32232929:0,0,0
$1,337:21367837,32232929
(1,337:21367837,31446497:0,0,0
)
$1,337:21367837,32232929
)
h1,339:21367837,32232929:0,0,0
x1,339:21813847,32232929
g1,339:21995887,32232929
x1,339:22505613,32232929
g1,339:22687653,32232929
[1,339:22687653,32232929:946633,688132,838772
(1,339:22687653,32232929:946633,688132,360452
(1,339:22687653,31610333:946633,65536,983048
x1,339:23634286,31610333
)
)
(1,339:22687653,33006165:946633,303558,0
k1,339:23068260,33006165:380607
x1,339:23253680,33006165
k1,339:23634286,33006165:380606
)
]
g1,339:23743510,32232929
x1,339:23939056,32232929
x1,339:24528126,32232929
(1,339:24528126,32331232:218188,303558,0
x1,339:24713546,32331232
)
x1,339:24928359,32232929
g1,339:25037583,32232929
[1,339:25037583,32232929:539499,455111,127431
(1,339:25082565,32232929:0,455111,0
x1,339:25410246,32232929
)
(1,339:25037583,32232929:539499,282168,127431
x1,339:25358894,32232929
(1,339:25358894,32331232:218188,303558,0
x1,339:25544314,32331232
)
)
]
x1,339:25831945,32232929
g1,339:25977577,32232929
x1,339:26487303,32232929
g1,339:26632935,32232929
[1,339:26632935,32232929:946633,688132,819204
(1,339:26632935,32232929:946633,688132,360452
(1,339:26632935,31610333:946633,65536,983048
x1,339:27579568,31610333
)
)
(1,339:26632935,32986597:946633,197518,0
k1,339:26873726,32986597:240791
x1,339:27338777,32986597
k1,339:27579568,32986597:240791
)
]
g1,339:27688792,32232929
x1,339:28794562,32232929
(1,339:28794562,32331232:497819,197518,0
x1,339:29259613,32331232
)
x1,339:29547244,32232929
)
(1,339:37206240,32232929:684053,491520,163840
(1,339:37206240,32232929:684053,491520,163840
x1,339:37712107,32232929
x1,339:37966970,32232929
)
)
)
(1,342:13024788,33985564:24865505,455111,127431
h1,341:13024788,33985564:932339,0,0
x1,341:15231441,33985564
g1,341:15449894,33985564
x1,341:15777575,33985564
g1,341:15996028,33985564
x1,341:19931838,33985564
g1,341:20150291,33985564
x1,341:21499243,33985564
g1,341:21717696,33985564
$1,341:21717696,33985564
x1,341:22191012,33985564
$1,341:22191012,33985564
g1,341:22409465,33985564
x1,341:23392507,33985564
x1,341:25451435,33985564
g1,341:25669888,33985564
x1,341:26763976,33985564
g1,341:26982429,33985564
x1,341:29767716,33985564
x1,341:30095397,33985564
x1,341:30222828,33985564
k1,342:33992991,33985564:3897303
k1,342:37890293,33985564:3897302
)
(1,342:13024788,33985564:0,0,127431
(1,342:13024788,33985564:0,215040,0
g1,342:13680148,33985564
g1,342:38545653,33985564
(1,342:38545653,33985564:655360,215040,0
k1,342:38678767,33985564:133114
x1,342:39201013,33985564
)
k1,342:13024789,33985564:-26176224
)
)
h1,342:13024788,33985564:0,0,127431
(1,344:13024788,34771996:24865505,455111,127431
h1,344:13024788,34771996:932339,0,0
x1,344:15415295,34771996
x1,344:17531550,34771996
k1,344:27710922,34771996:10179372
k1,344:37890294,34771996:10179372
)
(1,344:13024788,34771996:0,0,127431
(1,344:13024788,34771996:0,215040,0
g1,344:13680148,34771996
g1,344:38545653,34771996
(1,344:38545653,34771996:655360,215040,0
k1,344:38678767,34771996:133114
x1,344:39201013,34771996
)
k1,344:13024789,34771996:-26176224
)
)
h1,344:13024788,34771996:0,0,127431
(1,347:13024788,35558428:24865505,455111,127431
h1,345:13024788,35558428:932339,0,0
x1,345:15240544,35558428
x1,345:17056441,35558428
g1,345:17274894,35558428
x1,345:17715442,35558428
g1,345:17933895,35558428
x1,345:18261576,35558428
g1,345:18480029,35558428
x1,345:20593570,35558428
x1,345:20830228,35558428
g1,345:21048681,35558428
x1,345:21412771,35558428
x1,345:21758657,35558428
x1,345:23491725,35558428
g1,345:23710178,35558428
x1,345:25805514,35558428
x1,345:26717559,35558428
g1,345:26936012,35558428
x1,345:28137509,35558428
g1,345:28355962,35558428
x1,345:29528329,35558428
g1,345:29746782,35558428
x1,345:30966482,35558428
x1,345:32171617,35558428
g1,345:32390070,35558428
x1,345:33484158,35558428
g1,345:33702611,35558428
x1,345:34614656,35558428
x1,345:35688720,35558428
g1,345:35907173,35558428
x1,345:36691787,35558428
k1,345:37890293,35558428:1211613
)
(1,347:13024788,35558428:0,0,127431
(1,347:13024788,35558428:0,215040,0
g1,347:13680148,35558428
g1,347:38545653,35558428
(1,347:38545653,35558428:655360,215040,0
k1,347:38678767,35558428:133114
x1,347:39201013,35558428
)
k1,347:13024789,35558428:-26176224
)
)
(1,347:13024788,36344860:24865505,455111,127431
x1,347:15030921,36344860
g1,345:15249374,36344860
x1,345:17889024,36344860
x1,345:18016455,36344860
g1,345:18307726,36344860
x1,345:18799247,36344860
g1,346:19017700,36344860
x1,346:21715604,36344860
g1,346:21934057,36344860
x1,346:22844281,36344860
g1,346:23062734,36344860
x1,346:24486324,36344860
g1,346:24704777,36344860
x1,346:25068867,36344860
x1,346:25414753,36344860
x1,346:27147821,36344860
g1,346:27366274,36344860
x1,346:29461610,36344860
x1,346:30373655,36344860
g1,346:30592108,36344860
x1,346:31178292,36344860
g1,346:31396745,36344860
x1,346:31888266,36344860
x1,346:33176233,36344860
x1,346:34035485,36344860
g1,346:34253938,36344860
x1,346:35236981,36344860
g1,346:35455434,36344860
x1,346:36911793,36344860
k1,347:37355496,36344860:534798
k1,347:37890293,36344860:534797
)
(1,347:13024788,36344860:0,0,127431
(1,347:13024788,36344860:0,215040,0
g1,347:13680148,36344860
g1,347:38545653,36344860
(1,347:38545653,36344860:655360,215040,0
k1,347:38678767,36344860:133114
x1,347:39201013,36344860
)
k1,347:13024789,36344860:-26176224
)
)
h1,347:13024788,36344860:0,0,127431
(1,349:14663190,37655580:23227103,455111,127431
(1,348:14663190,37655580:0,286650,0
g1,348:14663190,37655580
g1,348:13352468,37655580
g1,348:13024788,37655580
(1,348:13024788,37655580:1310722,286650,0
k1,348:14335510,37655580:1310722
(1,348:14335510,37655580:0,286650,0
k1,348:14007910,37655580:-327600
x1,348:14335510,37655580
)
)
g1,348:14663190,37655580
)
x1,348:17727005,37655580
x1,348:19332640,37655580
g1,348:19551093,37655580
x1,348:21537202,37655580
g1,348:21755655,37655580
x1,348:24085831,37655580
k1,349:30942515,37655580:6947779
k1,349:37890293,37655580:6947778
)
(1,349:13024788,37655580:0,0,127431
(1,349:13024788,37655580:0,215040,0
g1,349:13680148,37655580
g1,349:38545653,37655580
(1,349:38545653,37655580:655360,215040,0
k1,349:38678767,37655580:133114
x1,349:39201013,37655580
)
k1,349:13024789,37655580:-26176224
)
)
h1,349:13024788,37655580:0,0,127431
(1,350:14663190,38966300:23227103,491520,163840
(1,349:14663190,38966300:0,286650,0
g1,349:14663190,38966300
g1,349:13352468,38966300
g1,349:13024788,38966300
(1,349:13024788,38966300:1310722,286650,0
k1,349:14335510,38966300:1310722
(1,349:14335510,38966300:0,286650,0
k1,349:14007910,38966300:-327600
x1,349:14335510,38966300
)
)
g1,349:14663190,38966300
)
x1,349:16776731,38966300
x1,349:17231842,38966300
x1,349:18837477,38966300
g1,349:19055930,38966300
x1,349:20257425,38966300
x1,349:21353334,38966300
g1,349:21571787,38966300
x1,349:24124057,38966300
g1,349:24342510,38966300
x1,349:26786463,38966300
k1,350:32292831,38966300:5597463
k1,350:37890293,38966300:5597462
)
(1,350:13024788,38966300:0,0,163840
(1,350:13024788,38966300:0,215040,0
g1,350:13680148,38966300
g1,350:38545653,38966300
(1,350:38545653,38966300:655360,215040,0
k1,350:38678767,38966300:133114
x1,350:39201013,38966300
)
k1,350:13024789,38966300:-26176224
)
)
h1,350:13024788,38966300:0,0,163840
(1,351:14663190,40277020:23227103,491520,163840
(1,350:14663190,40277020:0,286650,0
g1,350:14663190,40277020
g1,350:13352468,40277020
g1,350:13024788,40277020
(1,350:13024788,40277020:1310722,286650,0
k1,350:14335510,40277020:1310722
(1,350:14335510,40277020:0,286650,0
k1,350:14007910,40277020:-327600
x1,350:14335510,40277020
)
)
g1,350:14663190,40277020
)
x1,350:16924187,40277020
x1,350:17197253,40277020
g1,350:17415706,40277020
x1,350:19401815,40277020
g1,350:19620268,40277020
x1,350:22132489,40277020
g1,350:22350942,40277020
x1,350:24380744,40277020
k1,351:31071949,40277020:6818345
k1,351:37890293,40277020:6818344
)
(1,351:13024788,40277020:0,0,163840
(1,351:13024788,40277020:0,215040,0
g1,351:13680148,40277020
g1,351:38545653,40277020
(1,351:38545653,40277020:655360,215040,0
k1,351:38678767,40277020:133114
x1,351:39201013,40277020
)
k1,351:13024789,40277020:-26176224
)
)
h1,351:13024788,40277020:0,0,163840
(1,354:13024788,41587740:24865505,455111,127431
h1,353:13024788,41587740:932339,0,0
x1,353:15085804,41587740
g1,353:15304257,41587740
x1,353:16178073,41587740
x1,353:17033684,41587740
g1,353:17252137,41587740
x1,353:20130266,41587740
g1,353:20348719,41587740
x1,353:21568421,41587740
x1,353:22464080,41587740
k1,354:30131639,41587740:7758654
k1,354:37890293,41587740:7758654
)
(1,354:13024788,41587740:0,0,127431
(1,354:13024788,41587740:0,215040,0
g1,354:13680148,41587740
g1,354:38545653,41587740
(1,354:38545653,41587740:655360,215040,0
k1,354:38678767,41587740:133114
x1,354:39201013,41587740
)
k1,354:13024789,41587740:-26176224
)
)
h1,354:13024788,41587740:0,0,127431
(1,355:13024788,42374172:24865505,0,0
h1,355:13024788,42374172:932339,0,0
k1,355:25923710,42374172:11966583
k1,355:37890293,42374172:11966583
)
(1,357:23120393,43637928:14769900,1198220,830854
(1,357:23120393,43637928:4674295,1198220,830854
h1,357:23120393,43637928:0,0,0
(1,355:23120393,43637928:0,0,0
$1,355:23120393,43637928
(1,355:23120393,42851496:0,0,0
)
$1,355:23120393,43637928
)
h1,357:23120393,43637928:0,0,0
[1,357:23120393,43637928:344824,455111,127431
(1,357:23165375,43637928:0,455111,0
x1,357:23493056,43637928
)
(1,357:23120393,43637928:344824,282168,127431
x1,357:23441704,43637928
)
]
g1,357:23647257,43637928
x1,357:24156983,43637928
g1,357:24339023,43637928
[1,357:24339023,43637928:1128606,1198220,830854
(1,357:24339023,42818725:1128606,313481,0
k1,357:24628848,42818725:289825
x1,357:25128608,42818725
k1,357:25467629,42818725:289825
)
(1,357:24339023,43637928:1128606,688132,360452
k1,357:24430010,43637928:90987
(1,357:24430010,43015332:946633,65536,983048
x1,357:25376643,43015332
)
k1,357:25467629,43637928:90986
)
(1,357:24339023,44403246:1128606,295640,0
x1,357:25467629,44403246
)
]
g1,357:25576853,43637928
x1,357:25902259,43637928
g1,356:26034996,43637928
x1,356:26412587,43637928
(1,357:26412587,43736231:497819,197518,0
x1,357:26877638,43736231
)
x1,357:27794688,43637928
)
(1,357:37206240,43637928:684053,491520,163840
(1,357:37206240,43637928:684053,491520,163840
x1,357:37712107,43637928
x1,357:37966970,43637928
)
)
)
]
(1,366:13024788,49020595:24865505,1290439,235932
(1,366:13024788,49020595:24865505,1290439,235932
g1,366:2368143,49020595
(1,366:2368143,49020595:35522150,1290439,235932
[1,366:2368143,49020595:35522150,1290439,235932
(1,366:2368143,49020595:35522150,550500,235932
(1,366:2368143,49020595:0,550500,235932
[1,366:2368143,49020595:35522150,550500,235932
(1,366:2368143,49020595:35522150,550500,235932
h1,366:2368143,49020595:0,0,0
x1,366:4288714,49020595
x1,366:4634599,49020595
x1,366:5200758,49020595
g1,366:5419211,49020595
x1,366:6256618,49020595
g1,366:6475071,49020595
x1,366:7785795,49020595
r1,366:7785795,49020595:0,786432,235932
k1,366:22838044,49020595:15052249
k1,366:37890293,49020595:15052249
)
]
k1,366:2368141,49020595:-35522152
)
g1,366:2368143,49020595
[1,366:2368143,49020595:35522150,0,0
(1,366:2368143,49020595:35522150,0,0
k1,366:20129219,49020595:17761076
h1,366:20129219,49020595:0,0,0
g1,366:20129219,49020595
k1,366:37890295,49020595:17761076
)
]
g1,366:37890293,49020595
(1,366:37890293,49020595:0,550500,235932
k1,366:2368141,49020595:-35522152
[1,366:2368141,49020595:35522150,550500,235932
(1,366:2368141,49020595:35522150,550500,235932
k1,366:36579565,49020595:34211424
h1,366:36579565,49020595:0,0,0
x1,366:37234927,49020595
x1,366:37890289,49020595
r1,366:37890289,49020595:0,786432,235932
g1,366:37890289,49020595
g1,366:37890289,49020595
)
]
)
)
]
)
g1,366:37890293,49020595
)
)
]
]
]
!34369
}5
!10
{6
[1,416:4736286,49020595:33154007,44284309,235932
(1,416:4736286,4736286:0,0,0
[1,416:0,4736286:0,0,0
(1,416:0,0:0,0,0
g1,416:0,0
)
]
)
[1,416:4736286,4736286:0,0,0
(1,416:4736286,1535259:0,0,0
k1,416:4736286,1535259:-8222721
)
]
[1,416:4736286,49020595:33154007,44284309,235932
[1,416:13024788,49020595:24865505,47419555,235932
[1,416:13024788,2387472:24865505,786432,0
(1,416:13024788,2387472:24865505,0,0
(1,416:13024788,2387472:24865505,0,0
g1,416:2368143,2387472
(1,416:2368143,2387472:35522150,0,0
[1,416:2368143,2387472:35522150,0,0
(1,416:2368143,2387472:35522150,0,0
(1,416:2368143,2387472:0,0,0
[1,416:2368143,2387472:35522150,0,0
(1,416:2368143,2387472:35522150,0,0
h1,416:2368143,2387472:0,0,0
k1,416:20129219,2387472:17761076
k1,416:37890295,2387472:17761076
)
]
k1,416:2368141,2387472:-35522152
)
g1,416:2368143,2387472
[1,416:2368143,2387472:35522150,0,0
(1,416:2368143,2387472:35522150,0,0
k1,416:20129219,2387472:17761076
h1,416:20129219,2387472:0,0,0
g1,416:20129219,2387472
k1,416:37890295,2387472:17761076
)
]
g1,416:37890293,2387472
(1,416:37890293,2387472:0,0,0
k1,416:2368141,2387472:-35522152
[1,416:2368141,2387472:35522150,0,0
(1,416:2368141,2387472:35522150,0,0
k1,416:37890293,2387472:35522152
h1,416:37890293,2387472:0,0,0
g1,416:37890293,2387472
g1,416:37890293,2387472
)
]
)
)
]
)
g1,416:37890293,2387472
)
)
]
[1,416:13024788,45468380:24865505,41442508,0
(1,359:13024788,4681232:24865505,546132,0
(1,359:13024788,4681232:0,0,0
g1,359:13024788,4681232
)
(1,359:13024788,4681232:0,0,0
(1,359:13024788,4681232:0,0,0
(1,359:13024788,3763728:0,0,0
)
)
g1,359:13024788,4681232
)
x1,359:15918384,4681232
x1,359:18084167,4681232
g1,359:18379079,4681232
x1,359:19792199,4681232
g1,359:20087111,4681232
x1,359:24977646,4681232
g1,359:25272558,4681232
x1,359:27793419,4681232
x1,359:28658495,4681232
k1,359:33274394,4681232:4615899
k1,359:37890293,4681232:4615899
)
(1,359:13024788,4681232:0,0,0
(1,359:13024788,4681232:0,215040,0
g1,359:13680148,4681232
g1,359:38545653,4681232
(1,359:38545653,4681232:655360,215040,0
k1,359:38678767,4681232:133114
x1,359:39201013,4681232
)
k1,359:13024789,4681232:-26176224
)
)
h1,359:13024788,4681232:0,0,0
(1,360:13024788,5890916:24865505,491520,163840
x1,360:14699588,5890916
x1,360:15700828,5890916
g1,360:15952048,5890916
x1,360:16521844,5890916
x1,360:18119732,5890916
g1,360:18370952,5890916
x1,360:19787704,5890916
x1,360:21158947,5890916
g1,360:21410167,5890916
x1,360:23700274,5890916
k1,360:30751195,5890916:7139099
k1,360:37890293,5890916:7139098
)
(1,360:13024788,5890916:0,0,163840
(1,360:13024788,5890916:0,215040,0
g1,360:13680148,5890916
g1,360:38545653,5890916
(1,360:38545653,5890916:655360,215040,0
k1,360:38678767,5890916:133114
x1,360:39201013,5890916
)
k1,360:13024789,5890916:-26176224
)
)
h1,360:13024788,5890916:0,0,163840
(1,362:13024788,6677348:24865505,455111,127431
h1,361:13024788,6677348:932339,0,0
x1,361:15085804,6677348
g1,361:15304257,6677348
x1,361:16760616,6677348
g1,361:16979069,6677348
x1,361:19409366,6677348
g1,361:19627819,6677348
x1,361:21124228,6677348
g1,361:21342681,6677348
x1,361:22871859,6677348
g1,361:23090312,6677348
x1,361:24364627,6677348
g1,361:24583080,6677348
x1,361:25129215,6677348
x1,361:25693554,6677348
g1,361:25912007,6677348
x1,361:26239688,6677348
g1,361:26458141,6677348
x1,361:27914500,6677348
x1,361:31304176,6677348
g1,361:31522629,6677348
x1,361:33055445,6677348
g1,361:33273898,6677348
x1,361:34770307,6677348
g1,361:34988760,6677348
x1,361:35680531,6677348
g1,361:35898984,6677348
x1,361:37764944,6677348
k1,361:37890293,6677348:125349
)
(1,362:13024788,6677348:0,0,127431
(1,362:13024788,6677348:0,215040,0
g1,362:13680148,6677348
g1,362:38545653,6677348
(1,362:38545653,6677348:655360,215040,0
k1,362:38678767,6677348:133114
x1,362:39201013,6677348
)
k1,362:13024789,6677348:-26176224
)
)
(1,362:13024788,7463780:24865505,491520,163840
x1,362:14515735,7463780
g1,361:14734188,7463780
x1,361:15161994,7463780
x1,361:17255510,7463780
g1,361:17473963,7463780
x1,361:19358128,7463780
g1,361:19576581,7463780
x1,361:19922467,7463780
x1,361:21471667,7463780
k1,362:29617410,7463780:8272883
k1,362:37890293,7463780:8272883
)
(1,362:13024788,7463780:0,0,163840
(1,362:13024788,7463780:0,215040,0
g1,362:13680148,7463780
g1,362:38545653,7463780
(1,362:38545653,7463780:655360,215040,0
k1,362:38678767,7463780:133114
x1,362:39201013,7463780
)
k1,362:13024789,7463780:-26176224
)
)
h1,362:13024788,7463780:0,0,163840
(1,364:13024788,8250212:24865505,455111,0
h1,363:13024788,8250212:932339,0,0
x1,363:15085804,8250212
g1,363:15304257,8250212
x1,363:16678696,8250212
g1,363:16897149,8250212
x1,363:17243035,8250212
x1,363:18610190,8250212
g1,363:18828643,8250212
x1,363:19269191,8250212
g1,363:19487644,8250212
x1,363:21544751,8250212
g1,363:21763204,8250212
x1,363:22531433,8250212
k1,364:30165316,8250212:7724978
k1,364:37890293,8250212:7724977
)
(1,366:13024788,8250212:0,0,0
(1,366:13024788,8250212:0,215040,0
g1,366:13680148,8250212
g1,366:38545653,8250212
(1,366:38545653,8250212:655360,215040,0
k1,366:38678767,8250212:133114
x1,366:39201013,8250212
)
k1,366:13024789,8250212:-26176224
)
)
(1,366:20755825,9464704:17134468,566233,229380
(1,366:20755825,9464704:9403432,566233,229380
h1,366:20755825,9464704:0,0,0
(1,364:20755825,9464704:0,0,0
$1,364:20755825,9464704
(1,364:20755825,8678272:0,0,0
)
$1,364:20755825,9464704
)
h1,366:20755825,9464704:0,0,0
x1,366:21312426,9464704
x1,366:21988721,9464704
(1,366:21988721,9563007:218188,303558,0
x1,366:22174141,9563007
)
x1,366:22388954,9464704
g1,366:22498178,9464704
x1,366:22872734,9464704
(1,366:22872734,9563007:276140,303558,89201
x1,366:23089597,9563007
)
x1,366:23403737,9464704
g1,366:23585777,9464704
x1,366:24095503,9464704
g1,366:24277543,9464704
(1,366:24277543,9464704:1001247,282168,127431
x1,365:25278790,9464704
)
g1,366:25388014,9464704
(1,365:25388014,9464704:300375,557059,229380
$1,365:25388014,9464704
(1,365:25388014,9464704:300375,557059,229380
(1,365:25388014,8933858:300375,26213,760226
x1,365:25688389,8933858
)
v1,365:25688389,9464704:0,557055,229374
h1,365:25688389,9464704:0,0,0
)
$1,365:25688389,9464704
)
g1,366:25834021,9464704
x1,366:26343747,9464704
g1,366:26489379,9464704
x1,366:26828679,9464704
x1,366:27567324,9464704
(1,366:27567324,9563007:218188,303558,0
x1,366:27752744,9563007
)
g1,366:27931144,9464704
x1,366:28440870,9464704
g1,366:28586502,9464704
x1,366:28961058,9464704
(1,366:28961058,9563007:276140,303558,89201
x1,366:29177921,9563007
)
x1,366:29564879,9464704
(1,366:29564879,9194111:294003,295640,0
x1,366:29826114,9194111
)
(1,365:29858882,9464704:300375,557059,229380
$1,365:29858882,9464704
(1,365:29858882,9464704:300375,557059,229380
(1,365:29858882,8933858:300375,26213,760226
x1,365:30159257,8933858
)
v1,365:30159257,9464704:0,557055,229374
h1,365:30159257,9464704:0,0,0
)
$1,365:30159257,9464704
)
)
(1,366:37206240,9464704:684053,491520,163840
(1,366:37206240,9464704:684053,491520,163840
x1,366:37712107,9464704
x1,366:37966970,9464704
)
)
)
(1,369:13024788,10679197:24865505,455111,0
h1,368:13024788,10679197:932339,0,0
x1,368:15085804,10679197
g1,368:15304257,10679197
x1,368:17565253,10679197
g1,368:17783706,10679197
x1,368:20132086,10679197
g1,368:20350539,10679197
x1,368:20973132,10679197
k1,369:29386165,10679197:8504128
k1,369:37890293,10679197:8504128
)
(1,371:13024788,10679197:0,0,0
(1,371:13024788,10679197:0,215040,0
g1,371:13680148,10679197
g1,371:38545653,10679197
(1,371:38545653,10679197:655360,215040,0
k1,371:38678767,10679197:133114
x1,371:39201013,10679197
)
k1,371:13024789,10679197:-26176224
)
)
(1,371:20865227,12319682:17025066,1146889,838772
(1,371:20865227,12319682:9184628,1146889,838772
h1,371:20865227,12319682:0,0,0
(1,369:20865227,12319682:0,0,0
$1,369:20865227,12319682
(1,369:20865227,11533250:0,0,0
)
$1,369:20865227,12319682
)
h1,371:20865227,12319682:0,0,0
[1,371:20865227,12319682:344824,455111,127431
(1,371:20910209,12319682:0,455111,0
x1,371:21237890,12319682
)
(1,371:20865227,12319682:344824,282168,127431
x1,371:21186538,12319682
)
]
g1,371:21392091,12319682
x1,371:21901817,12319682
g1,371:22083857,12319682
(1,371:22083857,12319682:1132319,437688,127431
x1,370:23216176,12319682
)
g1,371:23325400,12319682
(1,371:23325400,12319682:6724455,1146889,838772
(1,371:23325400,11199006:518828,26213,1939886
x1,371:23844228,11199006
)
[1,371:23844228,12319682:946633,1082257,838772
(1,371:23844228,11500479:946633,197518,0
k1,371:24155562,11500479:311334
x1,371:24479528,11500479
k1,371:24790861,11500479:311333
)
(1,371:23844228,12319682:946633,688132,360452
(1,371:23844228,11697086:946633,65536,983048
x1,371:24790861,11697086
)
)
(1,371:23844228,13092918:946633,303558,0
k1,371:23893057,13092918:48829
x1,371:24742032,13092918
k1,371:24790861,13092918:48829
)
]
g1,371:24900085,12319682
x1,371:25319320,12319682
(1,371:25319320,12417985:218188,303558,0
x1,371:25504740,12417985
)
x1,371:25858819,12319682
(1,371:25858819,12417985:218188,303558,0
x1,371:26044239,12417985
)
x1,371:26633608,12319682
x1,371:27309903,12319682
(1,371:27309903,12417985:218188,303558,0
x1,371:27495323,12417985
)
x1,371:27710136,12319682
g1,371:27819360,12319682
x1,371:28448779,12319682
g1,371:28594411,12319682
x1,371:29104137,12319682
g1,371:29249769,12319682
x1,371:29531027,12319682
(1,371:29531027,11199006:518828,26213,1939886
x1,371:30049855,11199006
)
)
)
(1,371:36878559,12319682:1011734,491520,163840
(1,371:36878559,12319682:1011734,491520,163840
x1,371:37712107,12319682
x1,371:37966970,12319682
)
)
)
(1,373:13024788,14107162:24865505,455111,127431
h1,373:13024788,14107162:932339,0,0
x1,373:16508101,14107162
g1,373:16759321,14107162
x1,373:20302069,14107162
k1,373:29096181,14107162:8794112
k1,373:37890293,14107162:8794112
)
(1,373:13024788,14107162:0,0,127431
(1,373:13024788,14107162:0,215040,0
g1,373:13680148,14107162
g1,373:38545653,14107162
(1,373:38545653,14107162:655360,215040,0
k1,373:38678767,14107162:133114
x1,373:39201013,14107162
)
k1,373:13024789,14107162:-26176224
)
)
h1,373:13024788,14107162:0,0,127431
(1,375:13024788,14893594:24865505,455111,127431
h1,374:13024788,14893594:932339,0,0
x1,374:16190817,14893594
g1,374:16409270,14893594
x1,374:19449416,14893594
g1,374:19667869,14893594
x1,374:20820212,14893594
x1,374:21351781,14893594
g1,374:21570234,14893594
x1,374:22156418,14893594
g1,374:22374871,14893594
x1,374:22702552,14893594
g1,374:22921005,14893594
x1,374:24524820,14893594
g1,374:24743273,14893594
x1,374:27004269,14893594
g1,374:27222722,14893594
x1,374:28096538,14893594
x1,374:29134194,14893594
g1,374:29425465,14893594
x1,374:30554142,14893594
g1,374:30772595,14893594
x1,374:33304839,14893594
x1,374:33577905,14893594
g1,374:33796358,14893594
x1,374:36144738,14893594
g1,374:36363191,14893594
x1,374:36985784,14893594
k1,375:37392491,14893594:497802
k1,375:37890293,14893594:497802
)
(1,375:13024788,14893594:0,0,127431
(1,375:13024788,14893594:0,215040,0
g1,375:13680148,14893594
g1,375:38545653,14893594
(1,375:38545653,14893594:655360,215040,0
k1,375:38678767,14893594:133114
x1,375:39201013,14893594
)
k1,375:13024789,14893594:-26176224
)
)
h1,375:13024788,14893594:0,0,127431
(1,376:13024788,15680026:24865505,0,0
h1,376:13024788,15680026:932339,0,0
k1,376:25923710,15680026:11966583
k1,376:37890293,15680026:11966583
)
(1,378:23216128,16466458:14674165,584074,163840
(1,378:23216128,16466458:4482826,584074,163840
h1,378:23216128,16466458:0,0,0
(1,376:23216128,16466458:0,0,0
$1,376:23216128,16466458
(1,376:23216128,15680026:0,0,0
)
$1,376:23216128,16466458
)
h1,378:23216128,16466458:0,0,0
[1,378:23216128,16466458:344824,455111,127431
(1,378:23261110,16466458:0,455111,0
x1,378:23588791,16466458
)
(1,378:23216128,16466458:344824,282168,127431
x1,378:23537439,16466458
)
]
g1,378:23742992,16466458
x1,378:24252718,16466458
g1,378:24434758,16466458
x1,378:24809239,16466458
x1,378:25556798,16466458
(1,378:25574433,16195865:412854,313481,0
x1,378:25883977,16195865
)
x1,378:26361843,16466458
g1,378:26507475,16466458
x1,378:27017201,16466458
g1,378:27162833,16466458
x1,378:27698954,16466458
)
(1,378:36878559,16466458:1011734,491520,163840
(1,378:36878559,16466458:1011734,491520,163840
x1,378:37712107,16466458
x1,378:37966970,16466458
)
)
)
(1,381:13024788,17509726:24865505,455111,127431
h1,380:13024788,17509726:932339,0,0
x1,380:14448648,17509726
g1,380:14667101,17509726
x1,380:17332236,17509726
g1,380:17550689,17509726
x1,380:18460913,17509726
g1,380:18679366,17509726
x1,380:19516773,17509726
g1,380:19735226,17509726
x1,380:20062907,17509726
x1,380:21067795,17509726
g1,380:21286248,17509726
x1,380:21814179,17509726
g1,380:22032632,17509726
x1,380:23476248,17509726
x1,380:23749314,17509726
g1,380:23967767,17509726
x1,380:25010884,17509726
g1,380:25229337,17509726
x1,380:26285198,17509726
g1,380:26503651,17509726
x1,380:26944199,17509726
g1,380:27162652,17509726
x1,380:27508538,17509726
x1,380:29511032,17509726
g1,380:29729485,17509726
x1,380:30514099,17509726
g1,380:30732552,17509726
x1,380:31934048,17509726
x1,380:33772703,17509726
g1,380:33991156,17509726
x1,380:37293450,17509726
k1,380:37890293,17509726:621091
)
(1,381:13024788,17509726:0,0,127431
(1,381:13024788,17509726:0,215040,0
g1,381:13680148,17509726
g1,381:38545653,17509726
(1,381:38545653,17509726:655360,215040,0
k1,381:38678767,17509726:133114
x1,381:39201013,17509726
)
k1,381:13024789,17509726:-26176224
)
)
(1,381:13024788,18296158:24865505,455111,127431
x1,381:15704489,18296158
x1,380:15941147,18296158
g1,380:16159600,18296158
x1,380:19188825,18296158
k1,381:28475989,18296158:9414304
k1,381:37890293,18296158:9414304
)
(1,381:13024788,18296158:0,0,127431
(1,381:13024788,18296158:0,215040,0
g1,381:13680148,18296158
g1,381:38545653,18296158
(1,381:38545653,18296158:655360,215040,0
k1,381:38678767,18296158:133114
x1,381:39201013,18296158
)
k1,381:13024789,18296158:-26176224
)
)
h1,381:13024788,18296158:0,0,127431
(1,383:13024788,19082590:24865505,455111,127431
h1,383:13024788,19082590:932339,0,0
x1,383:15520424,19082590
x1,383:15844917,19082590
g1,383:16096137,19082590
x1,383:16998616,19082590
x1,383:17375446,19082590
x1,383:17997215,19082590
k1,383:27943754,19082590:9946539
k1,383:37890293,19082590:9946539
)
(1,383:13024788,19082590:0,0,127431
(1,383:13024788,19082590:0,215040,0
g1,383:13680148,19082590
g1,383:38545653,19082590
(1,383:38545653,19082590:655360,215040,0
k1,383:38678767,19082590:133114
x1,383:39201013,19082590
)
k1,383:13024789,19082590:-26176224
)
)
h1,383:13024788,19082590:0,0,127431
(1,385:13024788,19869022:24865505,455111,127431
h1,384:13024788,19869022:932339,0,0
x1,384:15063231,19869022
k1,384:15276730,19869022:213499
x1,384:16596920,19869022
x1,384:16864161,19869022
k1,384:17077660,19869022:213499
x1,384:17853718,19869022
x1,384:18174481,19869022
x1,384:18695055,19869022
k1,384:18908553,19869022:213498
x1,384:21290244,19869022
k1,384:21503743,19869022:213499
x1,384:23762335,19869022
k1,384:23975834,19869022:213499
x1,384:27080063,19869022
k1,384:27293562,19869022:213499
x1,384:28827836,19869022
x1,384:31058249,19869022
k1,384:31271748,19869022:213499
x1,384:31628556,19869022
x1,384:32181973,19869022
x1,384:32627618,19869022
x1,384:33537113,19869022
k1,384:33750612,19869022:213499
x1,384:36128736,19869022
k1,384:36418355,19869022:289619
x1,384:36837605,19869022
x1,384:37355667,19869022
k1,384:37569166,19869022:213499
x1,384:37890293,19869022
k1,384:37890293,19869022:0
)
(1,385:13024788,19869022:0,0,127431
(1,385:13024788,19869022:0,215040,0
g1,385:13680148,19869022
g1,385:38545653,19869022
(1,385:38545653,19869022:655360,215040,0
k1,385:38678767,19869022:133114
x1,385:39201013,19869022
)
k1,385:13024789,19869022:-26176224
)
)
(1,385:13024788,20655454:24865505,455111,127431
x1,385:13829425,20655454
g1,384:14047878,20655454
x1,384:14575809,20655454
g1,384:14794262,20655454
x1,384:17641442,20655454
g1,384:17859895,20655454
$1,384:17859895,20655454
x1,384:18234451,20655454
(1,384:18234451,20753757:294003,295640,0
x1,384:18495686,20753757
)
x1,384:18710499,20655454
g1,384:18819723,20655454
x1,384:19194279,20655454
(1,384:19194279,20753757:294003,295640,0
x1,384:19455514,20753757
)
x1,384:19670327,20655454
g1,384:19779551,20655454
(1,384:19779551,20655454:764583,69176,0
x1,384:19961596,20655454
g1,384:20070820,20655454
x1,384:20252865,20655454
g1,384:20362089,20655454
x1,384:20544134,20655454
)
g1,384:20653358,20655454
x1,384:20835403,20655454
g1,384:20944627,20655454
x1,384:21319183,20655454
(1,384:21319183,20753757:305586,318577,0
x1,384:21592001,20753757
)
$1,384:21624769,20655454
x1,384:21806814,20655454
g1,384:22025267,20655454
x1,384:22935491,20655454
g1,384:23153944,20655454
x1,384:23518034,20655454
x1,384:25691649,20655454
g1,384:25910102,20655454
x1,384:28715415,20655454
x1,384:29043096,20655454
g1,384:29261549,20655454
x1,384:29884142,20655454
k1,385:33841670,20655454:4048623
k1,385:37890293,20655454:4048623
)
(1,385:13024788,20655454:0,0,127431
(1,385:13024788,20655454:0,215040,0
g1,385:13680148,20655454
g1,385:38545653,20655454
(1,385:38545653,20655454:655360,215040,0
k1,385:38678767,20655454:133114
x1,385:39201013,20655454
)
k1,385:13024789,20655454:-26176224
)
)
h1,385:13024788,20655454:0,0,127431
(1,386:13024788,21441886:24865505,0,0
h1,386:13024788,21441886:932339,0,0
k1,386:25923710,21441886:11966583
k1,386:37890293,21441886:11966583
)
(1,388:19605436,22710738:18284857,1203316,838772
(1,388:19605436,22710738:11704209,1203316,838772
h1,388:19605436,22710738:0,0,0
(1,386:19605436,22710738:0,0,0
$1,386:19605436,22710738
(1,386:19605436,21924306:0,0,0
)
$1,386:19605436,22710738
)
h1,388:19605436,22710738:0,0,0
x1,388:20026186,22710738
x1,388:20693383,22710738
g1,388:20898936,22710738
x1,388:21408662,22710738
g1,388:21590702,22710738
x1,388:21918383,22710738
g1,388:22100423,22710738
x1,388:22282468,22710738
g1,388:22464508,22710738
x1,388:23093927,22710738
g1,388:23275967,22710738
x1,388:23785693,22710738
g1,388:23967733,22710738
x1,388:24388483,22710738
x1,388:25055680,22710738
g1,388:25261233,22710738
x1,388:25770959,22710738
g1,388:25952999,22710738
x1,388:26535543,22710738
g1,388:26644767,22710738
[1,388:26644767,22710738:848975,1203316,838772
(1,388:26644767,21891535:848975,318577,0
k1,388:26932846,21891535:288079
x1,388:27205664,21891535
k1,388:27493742,21891535:288078
)
(1,388:26644767,22710738:848975,688132,360452
k1,388:26650552,22710738:5785
(1,388:26650552,22088142:837406,65536,983048
x1,388:27487958,22088142
)
k1,388:27493742,22710738:5784
)
(1,388:26644767,23483974:848975,303558,0
x1,388:27493742,23483974
)
]
g1,388:27602966,22710738
x1,388:28023716,22710738
x1,388:28744158,22710738
(1,388:28744158,22809041:218188,303558,0
x1,388:28929578,22809041
)
g1,388:29144386,22710738
x1,388:29326431,22710738
g1,388:29508471,22710738
x1,388:29829782,22710738
g1,388:30035335,22710738
x1,388:30545061,22710738
g1,388:30727101,22710738
x1,388:31309645,22710738
)
(1,388:36878559,22710738:1011734,491520,163840
(1,388:36878559,22710738:1011734,491520,163840
x1,388:37712107,22710738
x1,388:37966970,22710738
)
)
)
(1,390:13024788,25039079:24865505,546132,0
(1,390:13024788,25039079:0,0,0
g1,390:13024788,25039079
)
(1,390:13024788,25039079:0,0,0
(1,390:13024788,25039079:0,0,0
(1,390:13024788,24121575:0,0,0
)
)
g1,390:13024788,25039079
)
x1,390:14683668,25039079
x1,390:15126036,25039079
x1,390:15996663,25039079
g1,390:16291575,25039079
x1,390:18853760,25039079
x1,390:19970147,25039079
g1,390:20265059,25039079
x1,390:20821205,25039079
x1,390:23318855,25039079
x1,390:24564950,25039079
k1,390:31216120,25039079:6674173
k1,390:37890293,25039079:6674173
)
(1,390:13024788,25039079:0,0,0
(1,390:13024788,25039079:0,215040,0
g1,390:13680148,25039079
g1,390:38545653,25039079
(1,390:38545653,25039079:655360,215040,0
k1,390:38678767,25039079:133114
x1,390:39201013,25039079
)
k1,390:13024789,25039079:-26176224
)
)
h1,390:13024788,25039079:0,0,0
(1,393:13024788,26248763:24865505,455111,127431
x1,393:13474511,26248763
x1,392:13747578,26248763
g1,392:13966031,26248763
x1,392:14785233,26248763
x1,392:16261615,26248763
g1,392:16480068,26248763
x1,392:17390292,26248763
g1,392:17608745,26248763
x1,392:20812734,26248763
x1,392:21979642,26248763
g1,392:22198095,26248763
x1,392:24828642,26248763
g1,392:25047095,26248763
x1,392:25575026,26248763
g1,392:25793479,26248763
x1,392:26485250,26248763
g1,392:26703703,26248763
x1,392:27577519,26248763
x1,392:28873678,26248763
g1,392:29092131,26248763
x1,392:29419812,26248763
g1,392:29638265,26248763
x1,392:30770583,26248763
x1,392:31098264,26248763
x1,392:31735420,26248763
g1,392:31953873,26248763
x1,392:33705143,26248763
x1,392:34524344,26248763
g1,392:34742797,26248763
x1,392:35183345,26248763
g1,392:35401798,26248763
x1,392:36679752,26248763
g1,392:36898205,26248763
x1,392:37484389,26248763
k1,392:37890293,26248763:405904
)
(1,393:13024788,26248763:0,0,127431
(1,393:13024788,26248763:0,215040,0
g1,393:13680148,26248763
g1,393:38545653,26248763
(1,393:38545653,26248763:655360,215040,0
k1,393:38678767,26248763:133114
x1,393:39201013,26248763
)
k1,393:13024789,26248763:-26176224
)
)
(1,393:13024788,27035195:24865505,455111,127431
x1,393:13935012,27035195
g1,392:14153465,27035195
x1,392:15409576,27035195
g1,392:15628029,27035195
x1,392:18509799,27035195
g1,392:18801070,27035195
x1,392:19866032,27035195
x1,392:20211917,27035195
g1,392:20430370,27035195
x1,392:21671915,27035195
g1,392:21890368,27035195
x1,392:22764184,27035195
x1,392:23619795,27035195
g1,392:23838248,27035195
$1,392:23838248,27035195
x1,392:24179431,27035195
$1,392:24200062,27035195
g1,392:24418515,27035195
x1,392:25366969,27035195
x1,392:26954399,27035195
g1,392:27172852,27035195
x1,392:27864623,27035195
g1,392:28083076,27035195
x1,392:30012753,27035195
g1,392:30231206,27035195
x1,392:33036519,27035195
x1,392:33364200,27035195
g1,392:33582653,27035195
$1,392:33582653,27035195
[1,392:33582653,27035195:643759,455111,127431
(1,392:33627635,27035195:0,455111,0
x1,392:33955316,27035195
)
(1,392:33582653,27035195:643759,282168,127431
x1,392:33903964,27035195
(1,392:33903964,27133498:322448,318577,0
x1,392:34182570,27133498
)
)
]
$1,392:34226412,27035195
x1,392:34408457,27035195
g1,392:34699728,27035195
x1,392:36378179,27035195
g1,392:36596632,27035195
x1,392:37472267,27035195
k1,392:37890293,27035195:418026
)
(1,393:13024788,27035195:0,0,127431
(1,393:13024788,27035195:0,215040,0
g1,393:13680148,27035195
g1,393:38545653,27035195
(1,393:38545653,27035195:655360,215040,0
k1,393:38678767,27035195:133114
x1,393:39201013,27035195
)
k1,393:13024789,27035195:-26176224
)
)
(1,393:13024788,27821627:24865505,491520,163840
x1,393:14189875,27821627
x1,392:15737256,27821627
g1,392:15955709,27821627
x1,392:16541893,27821627
g1,392:16760346,27821627
x1,392:19004958,27821627
g1,392:19223411,27821627
x1,392:20008025,27821627
g1,392:20226478,27821627
x1,392:20554159,27821627
g1,392:20772612,27821627
x1,392:22411015,27821627
x1,392:24380739,27821627
g1,392:24599192,27821627
x1,392:27087745,27821627
g1,392:27306198,27821627
x1,392:30783252,27821627
k1,393:34291225,27821627:3599068
k1,393:37890293,27821627:3599068
)
(1,393:13024788,27821627:0,0,163840
(1,393:13024788,27821627:0,215040,0
g1,393:13680148,27821627
g1,393:38545653,27821627
(1,393:38545653,27821627:655360,215040,0
k1,393:38678767,27821627:133114
x1,393:39201013,27821627
)
k1,393:13024789,27821627:-26176224
)
)
h1,393:13024788,27821627:0,0,163840
(1,394:13024788,28608059:24865505,0,0
h1,394:13024788,28608059:932339,0,0
k1,394:25923710,28608059:11966583
k1,394:37890293,28608059:11966583
)
(1,396:21649692,29871815:16240601,1198220,853791
(1,396:21649692,29871815:7615698,1198220,853791
h1,396:21649692,29871815:0,0,0
(1,394:21649692,29871815:0,0,0
$1,394:21649692,29871815
(1,394:21649692,29085383:0,0,0
)
$1,394:21649692,29871815
)
h1,396:21649692,29871815:0,0,0
[1,396:21649692,29871815:1521991,455111,127431
(1,396:21694674,29871815:0,455111,0
x1,396:22022355,29871815
)
(1,396:21649692,29871815:1521991,282168,127431
x1,396:21971003,29871815
(1,395:21971003,29970118:1200680,318577,0
x1,395:22877680,29970118
x1,395:23138915,29970118
)
)
]
g1,396:23353723,29871815
x1,396:23863449,29871815
g1,396:24045489,29871815
x1,396:24419970,29871815
(1,395:24443483,29871815:391396,753669,425990
$1,395:24443483,29871815
(1,395:24443483,29871815:391396,753669,425990
(1,395:24443483,29144359:391396,26213,1153446
x1,395:24834879,29144359
)
v1,395:24834879,29871815:0,753662,425981
h1,395:24834879,29871815:0,0,0
)
$1,395:24834879,29871815
)
g1,396:24944103,29871815
[1,396:24944103,29871815:953235,1198220,853791
(1,396:24944103,29052612:953235,313481,0
k1,396:25184471,29052612:240368
x1,396:25624840,29052612
k1,396:25897338,29052612:240368
)
(1,396:24944103,29871815:953235,688132,360452
k1,396:24947404,29871815:3301
(1,396:24947404,29249219:946633,65536,983048
x1,396:25894037,29249219
)
k1,396:25897338,29871815:3301
)
(1,396:24944103,30660070:953235,318577,0
x1,396:25222709,30660070
x1,396:25897338,30660070
)
]
g1,396:26006562,29871815
x1,396:26475745,29871815
(1,396:26475745,29970118:322448,318577,0
x1,396:26754351,29970118
)
[1,396:26798193,29871815:993553,584074,162016
(1,396:26843175,29871815:0,455111,0
x1,396:27170856,29871815
)
(1,396:26798193,29871815:993553,584074,162016
x1,396:27119504,29871815
[1,396:27119504,30033831:672242,746090,0
(1,396:27143017,29601222:648729,313481,0
x1,396:27758978,29601222
)
(1,396:27119504,30033831:322448,318577,0
x1,396:27398110,30033831
)
]
)
]
g1,396:27937378,29871815
x1,396:28447104,29871815
g1,396:28592736,29871815
x1,396:28873994,29871815
(1,395:28873994,29871815:391396,753669,425990
$1,395:28873994,29871815
(1,395:28873994,29871815:391396,753669,425990
(1,395:28873994,29144359:391396,26213,1153446
x1,395:29265390,29144359
)
v1,395:29265390,29871815:0,753662,425981
h1,395:29265390,29871815:0,0,0
)
$1,395:29265390,29871815
)
)
(1,396:36878559,29871815:1011734,491520,163840
(1,396:36878559,29871815:1011734,491520,163840
x1,396:37712107,29871815
x1,396:37966970,29871815
)
)
)
(1,399:13024788,31503090:24865505,455111,0
h1,398:13024788,31503090:932339,0,0
x1,398:15815803,31503090
k1,399:26807500,31503090:11082792
k1,399:37890292,31503090:11082792
)
(1,399:13024788,31503090:0,0,0
(1,399:13024788,31503090:0,215040,0
g1,399:13680148,31503090
g1,399:38545653,31503090
(1,399:38545653,31503090:655360,215040,0
k1,399:38678767,31503090:133114
x1,399:39201013,31503090
)
k1,399:13024789,31503090:-26176224
)
)
h1,399:13024788,31503090:0,0,0
(1,401:14663190,32631970:23227103,455111,127431
(1,400:14663190,32631970:0,286650,0
g1,400:14663190,32631970
g1,400:13352468,32631970
g1,400:13024788,32631970
(1,400:13024788,32631970:1310722,286650,0
k1,400:14335510,32631970:1310722
(1,400:14335510,32631970:0,286650,0
k1,400:14007910,32631970:-327600
x1,400:14335510,32631970
)
)
g1,400:14663190,32631970
)
$1,400:14663190,32631970
x1,400:15132373,32631970
(1,400:15132373,32730273:322448,318577,0
x1,400:15410979,32730273
)
$1,400:15454821,32631970
g1,400:15673274,32631970
x1,400:16548909,32631970
g1,400:16767362,32631970
x1,400:19354219,32631970
g1,400:19572672,32631970
x1,400:20737759,32631970
x1,400:23086139,32631970
g1,400:23304592,32631970
x1,400:23777908,32631970
x1,400:24924790,32631970
x1,400:25601996,32631970
k1,401:31700597,32631970:6189696
k1,401:37890293,32631970:6189696
)
(1,401:13024788,32631970:0,0,127431
(1,401:13024788,32631970:0,215040,0
g1,401:13680148,32631970
g1,401:38545653,32631970
(1,401:38545653,32631970:655360,215040,0
k1,401:38678767,32631970:133114
x1,401:39201013,32631970
)
k1,401:13024789,32631970:-26176224
)
)
h1,401:13024788,32631970:0,0,127431
(1,402:14663190,33851770:23227103,455111,0
(1,401:14663190,33851770:0,286650,0
g1,401:14663190,33851770
g1,401:13352468,33851770
g1,401:13024788,33851770
(1,401:13024788,33851770:1310722,286650,0
k1,401:14335510,33851770:1310722
(1,401:14335510,33851770:0,286650,0
k1,401:14007910,33851770:-327600
x1,401:14335510,33851770
)
)
g1,401:14663190,33851770
)
$1,401:14663190,33851770
x1,401:15219791,33851770
$1,401:15266667,33851770
g1,401:15485120,33851770
x1,401:15925668,33851770
g1,401:16144121,33851770
x1,401:17054345,33851770
g1,401:17272798,33851770
x1,401:17636888,33851770
x1,401:18528908,33851770
x1,401:18874793,33851770
x1,401:19440952,33851770
g1,401:19659405,33851770
x1,401:20187336,33851770
g1,401:20405789,33851770
x1,401:21647334,33851770
g1,401:21865787,33851770
x1,401:22739603,33851770
x1,401:24035762,33851770
k1,402:30899458,33851770:6990836
k1,402:37890293,33851770:6990835
)
(1,402:13024788,33851770:0,0,0
(1,402:13024788,33851770:0,215040,0
g1,402:13680148,33851770
g1,402:38545653,33851770
(1,402:38545653,33851770:655360,215040,0
k1,402:38678767,33851770:133114
x1,402:39201013,33851770
)
k1,402:13024789,33851770:-26176224
)
)
h1,402:13024788,33851770:0,0,0
(1,405:13024788,34980651:24865505,455111,127431
h1,404:13024788,34980651:932339,0,0
x1,404:15235081,34980651
g1,404:15453534,34980651
x1,404:17712711,34980651
x1,404:18058596,34980651
g1,404:18277049,34980651
x1,404:20394228,34980651
g1,404:20612681,34980651
x1,404:20958567,34980651
x1,404:23144925,34980651
g1,404:23363378,34980651
x1,404:25955695,34980651
g1,404:26174148,34980651
x1,404:29492825,34980651
g1,404:29711278,34980651
x1,404:30767139,34980651
g1,404:30985592,34980651
x1,404:34271500,34980651
k1,404:37890293,34980651:3618793
)
(1,405:13024788,34980651:0,0,127431
(1,405:13024788,34980651:0,215040,0
g1,405:13680148,34980651
g1,405:38545653,34980651
(1,405:38545653,34980651:655360,215040,0
k1,405:38678767,34980651:133114
x1,405:39201013,34980651
)
k1,405:13024789,34980651:-26176224
)
)
(1,405:13024788,35767083:24865505,455111,127431
x1,405:17177231,35767083
k1,405:27470192,35767083:10420101
k1,405:37890293,35767083:10420101
)
(1,405:13024788,35767083:0,0,127431
(1,405:13024788,35767083:0,215040,0
g1,405:13680148,35767083
g1,405:38545653,35767083
(1,405:38545653,35767083:655360,215040,0
k1,405:38678767,35767083:133114
x1,405:39201013,35767083
)
k1,405:13024789,35767083:-26176224
)
)
h1,405:13024788,35767083:0,0,127431
(1,406:13024788,37562488:24865505,546132,152916
(1,406:13024788,37562488:0,0,0
g1,406:13024788,37562488
)
(1,406:13024788,37562488:0,0,0
(1,406:13024788,37562488:0,0,0
(1,406:13024788,36644984:0,0,0
)
)
g1,406:13024788,37562488
)
x1,406:14306382,37562488
x1,406:15471921,37562488
g1,406:15766833,37562488
x1,406:16382142,37562488
x1,406:19016781,37562488
g1,406:19311693,37562488
x1,406:20724813,37562488
g1,406:21019725,37562488
x1,406:21687828,37562488
x1,406:24981012,37562488
k1,406:31435653,37562488:6454641
k1,406:37890293,37562488:6454640
)
(1,406:13024788,37562488:0,0,152916
(1,406:13024788,37562488:0,215040,0
g1,406:13680148,37562488
g1,406:38545653,37562488
(1,406:38545653,37562488:655360,215040,0
k1,406:38678767,37562488:133114
x1,406:39201013,37562488
)
k1,406:13024789,37562488:-26176224
)
)
h1,406:13024788,37562488:0,0,152916
(1,409:13024788,38772172:24865505,491520,163840
x1,409:14129872,38772172
g1,408:14348325,38772172
x1,408:16427277,38772172
g1,408:16645730,38772172
x1,408:17119046,38772172
x1,408:17687025,38772172
g1,408:17905478,38772172
x1,408:19147024,38772172
g1,408:19365477,38772172
x1,408:19911612,38772172
x1,408:20475951,38772172
g1,408:20694404,38772172
x1,408:22953582,38772172
g1,408:23172035,38772172
x1,408:24883258,38772172
g1,408:25101711,38772172
x1,408:26157572,38772172
g1,408:26376025,38772172
x1,408:28309341,38772172
g1,408:28527794,38772172
x1,408:30239017,38772172
g1,408:30457470,38772172
x1,408:31520610,38772172
g1,408:31739063,38772172
x1,408:33013377,38772172
g1,408:33231830,38772172
x1,408:36896394,38772172
g1,408:37114847,38772172
x1,408:37697391,38772172
k1,408:37890293,38772172:192902
)
(1,409:13024788,38772172:0,0,163840
(1,409:13024788,38772172:0,215040,0
g1,409:13680148,38772172
g1,409:38545653,38772172
(1,409:38545653,38772172:655360,215040,0
k1,409:38678767,38772172:133114
x1,409:39201013,38772172
)
k1,409:13024789,38772172:-26176224
)
)
(1,409:13024788,39558604:24865505,491520,163840
x1,409:15070596,39558604
x1,408:15341041,39558604
k1,408:15559441,39558604:218400
x1,408:16865582,39558604
k1,408:17083983,39558604:218401
x1,408:19393187,39558604
k1,408:19684440,39558604:291253
x1,408:20406065,39558604
x1,408:21470465,39558604
k1,408:21688865,39558604:218400
x1,408:23285459,39558604
x1,408:23628232,39558604
x1,408:26081435,39558604
k1,408:26299835,39558604:218400
x1,408:26552404,39558604
$1,408:26552404,39558604
x1,408:26893587,39558604
k1,408:27096258,39558604:182040
x1,408:27601396,39558604
k1,408:27783436,39558604:182040
x1,408:28108168,39558604
$1,408:28108168,39558604
x1,408:28360737,39558604
k1,408:28579138,39558604:218401
x1,408:29048194,39558604
x1,408:29610897,39558604
k1,408:29829297,39558604:218400
x1,408:31095749,39558604
k1,408:31314149,39558604:218400
x1,408:33156100,39558604
k1,408:33374500,39558604:218400
x1,408:35613346,39558604
k1,408:35831747,39558604:218401
x1,408:36409048,39558604
k1,408:36627448,39558604:218400
x1,408:37890293,39558604
k1,408:37890293,39558604:0
)
(1,409:13024788,39558604:0,0,163840
(1,409:13024788,39558604:0,215040,0
g1,409:13680148,39558604
g1,409:38545653,39558604
(1,409:38545653,39558604:655360,215040,0
k1,409:38678767,39558604:133114
x1,409:39201013,39558604
)
k1,409:13024789,39558604:-26176224
)
)
(1,409:13024788,40345036:24865505,455111,127431
x1,409:13383781,40345036
x1,408:14065613,40345036
x1,408:17754511,40345036
g1,408:17972964,40345036
x1,408:18746593,40345036
g1,408:18965046,40345036
x1,408:19647131,40345036
g1,408:19865584,40345036
x1,408:20727166,40345036
x1,408:22005433,40345036
g1,408:22296704,40345036
x1,408:24210135,40345036
g1,408:24428588,40345036
x1,408:26017126,40345036
x1,408:26663312,40345036
x1,408:27831577,40345036
x1,408:28154416,40345036
g1,408:28372869,40345036
x1,408:29385226,40345036
g1,408:29603679,40345036
x1,408:30070369,40345036
x1,408:30630141,40345036
g1,408:30848594,40345036
x1,408:32108657,40345036
g1,408:32327110,40345036
x1,408:33100739,40345036
g1,408:33319192,40345036
x1,408:35080049,40345036
g1,408:35298502,40345036
x1,408:36195983,40345036
x1,408:36644468,40345036
x1,408:37977869,40345036
k1,409:37888534,40345036:1760
k1,409:37890293,40345036:1759
)
(1,409:13024788,40345036:0,0,127431
(1,409:13024788,40345036:0,215040,0
g1,409:13680148,40345036
g1,409:38545653,40345036
(1,409:38545653,40345036:655360,215040,0
k1,409:38678767,40345036:133114
x1,409:39201013,40345036
)
k1,409:13024789,40345036:-26176224
)
)
h1,409:13024788,40345036:0,0,127431
(1,410:13024788,41131468:24865505,0,0
h1,410:13024788,41131468:932339,0,0
k1,410:25923710,41131468:11966583
k1,410:37890293,41131468:11966583
)
(1,412:18484193,42279261:19406100,1082257,838772
(1,412:18484193,42279261:13946695,1082257,838772
h1,412:18484193,42279261:0,0,0
(1,410:18484193,42279261:0,0,0
$1,410:18484193,42279261
(1,410:18484193,41492829:0,0,0
)
$1,410:18484193,42279261
)
h1,412:18484193,42279261:0,0,0
x1,412:18930203,42279261
(1,411:18930203,42377564:1125494,313481,0
x1,411:20022929,42377564
)
g1,412:20237737,42279261
x1,412:20747463,42279261
g1,412:20929503,42279261
x1,412:21439229,42279261
(1,412:21439229,42279261:550656,865699,449545
(1,412:21439229,42279261:550656,865699,449545
h1,412:21439229,42279261:78643,0,0
[1,412:21517872,42279261:393370,865699,449545
(1,412:21517872,41835905:393370,422343,0
k1,412:21550717,41835905:32845
x1,412:21878398,41835905
k1,412:21911242,41835905:32844
)
(1,412:21517872,42728805:393370,282168,0
x1,412:21911242,42728805
)
]
h1,412:21911242,42279261:78643,0,0
)
)
g1,412:22099109,42279261
[1,412:22099109,42279261:946633,1082257,838772
(1,412:22099109,41460058:946633,197518,0
k1,412:22410443,41460058:311334
x1,412:22734409,41460058
k1,412:23045742,41460058:311333
)
(1,412:22099109,42279261:946633,688132,360452
(1,412:22099109,41656665:946633,65536,983048
x1,412:23045742,41656665
)
)
(1,412:22099109,43052497:946633,303558,0
k1,412:22147938,43052497:48829
x1,412:22996913,43052497
k1,412:23045742,43052497:48829
)
]
g1,412:23154966,42279261
(1,411:23154966,42279261:309476,753669,425990
$1,411:23154966,42279261
(1,411:23154966,42279261:309476,753669,425990
(1,411:23154966,41551805:309476,26213,1153446
x1,411:23464442,41551805
)
v1,411:23464442,42279261:0,753662,425981
h1,411:23464442,42279261:0,0,0
)
$1,411:23464442,42279261
)
x1,411:23785753,42279261
(1,412:23785753,42377564:218188,303558,0
x1,412:23971173,42377564
)
g1,412:24113165,42279261
(1,412:24113165,42279261:846508,455111,127431
x1,411:24950572,42279261
k1,411:24113165,42279261:0
k1,412:24113165,42279261:9101
)
x1,412:25214536,42279261
[1,412:25214536,42279261:539499,455111,127431
(1,412:25259518,42279261:0,455111,0
x1,412:25587199,42279261
)
(1,412:25214536,42279261:539499,282168,127431
x1,412:25535847,42279261
(1,412:25535847,42377564:218188,303558,0
x1,412:25721267,42377564
)
)
]
x1,412:26008898,42279261
g1,412:26154530,42279261
x1,412:26664256,42279261
g1,412:26809888,42279261
x1,412:27392432,42279261
g1,412:27538064,42279261
x1,412:28047790,42279261
g1,412:28193422,42279261
x1,412:28514733,42279261
(1,412:28514733,42377564:218188,303558,0
x1,412:28700153,42377564
)
x1,412:28987784,42279261
g1,412:29097008,42279261
(1,412:29097008,42279261:846508,455111,127431
x1,411:29934415,42279261
k1,411:29097008,42279261:0
k1,412:29097008,42279261:9101
)
x1,412:30526060,42279261
g1,412:30671692,42279261
x1,412:31181418,42279261
g1,412:31327050,42279261
[1,412:31327050,42279261:539499,455111,127431
(1,412:31372032,42279261:0,455111,0
x1,412:31699713,42279261
)
(1,412:31327050,42279261:539499,282168,127431
x1,412:31648361,42279261
(1,412:31648361,42377564:218188,303558,0
x1,412:31833781,42377564
)
)
]
x1,412:32121412,42279261
(1,411:32121412,42279261:309476,753669,425990
$1,411:32121412,42279261
(1,411:32121412,42279261:309476,753669,425990
(1,411:32121412,41551805:309476,26213,1153446
x1,411:32430888,41551805
)
v1,411:32430888,42279261:0,753662,425981
h1,411:32430888,42279261:0,0,0
)
$1,411:32430888,42279261
)
)
(1,412:36878559,42279261:1011734,491520,163840
(1,412:36878559,42279261:1011734,491520,163840
x1,412:37712107,42279261
x1,412:37966970,42279261
)
)
)
(1,415:13024788,43895516:24865505,455111,127431
h1,414:13024788,43895516:932339,0,0
x1,414:15863136,43895516
x1,414:16682337,43895516
g1,414:16900790,43895516
x1,414:17774606,43895516
x1,414:18888720,43895516
g1,414:19107173,43895516
x1,414:19580489,43895516
x1,414:20401509,43895516
g1,414:20619962,43895516
x1,414:23423453,43895516
g1,414:23641906,43895516
x1,414:25138315,43895516
g1,414:25356768,43895516
x1,414:26487267,43895516
g1,414:26705720,43895516
x1,414:28131129,43895516
x1,414:28477014,43895516
g1,414:28695467,43895516
x1,414:29023148,43895516
x1,414:29350829,43895516
x1,414:29880578,43895516
g1,414:30099031,43895516
x1,414:30463121,43895516
x1,414:31154892,43895516
x1,414:34895912,43895516
g1,414:35114365,43895516
x1,414:36028229,43895516
x1,414:36374114,43895516
g1,414:36592567,43895516
x1,414:37178751,43895516
k1,414:37890293,43895516:711542
)
(1,415:13024788,43895516:0,0,127431
(1,415:13024788,43895516:0,215040,0
g1,415:13680148,43895516
g1,415:38545653,43895516
(1,415:38545653,43895516:655360,215040,0
k1,415:38678767,43895516:133114
x1,415:39201013,43895516
)
k1,415:13024789,43895516:-26176224
)
)
(1,415:13024788,44681948:24865505,455111,127431
x1,415:13388878,44681948
x1,414:14280898,44681948
x1,414:14626783,44681948
x1,414:15192942,44681948
g1,414:15411395,44681948
x1,414:15939326,44681948
g1,414:16157779,44681948
x1,414:17692415,44681948
g1,414:17910868,44681948
x1,414:20206454,44681948
g1,414:20424907,44681948
x1,414:21737450,44681948
g1,414:21955903,44681948
x1,414:23011764,44681948
g1,414:23230217,44681948
x1,414:25178099,44681948
x1,414:26070119,44681948
g1,414:26288572,44681948
x1,414:28109021,44681948
g1,414:28400292,44681948
x1,414:29958597,44681948
g1,414:30177050,44681948
x1,414:32620093,44681948
g1,414:32838546,44681948
x1,414:33311862,44681948
x1,414:33879841,44681948
g1,414:34098294,44681948
x1,414:36173606,44681948
g1,414:36392059,44681948
x1,414:36974603,44681948
k1,414:37890293,44681948:915690
)
(1,415:13024788,44681948:0,0,127431
(1,415:13024788,44681948:0,215040,0
g1,415:13680148,44681948
g1,415:38545653,44681948
(1,415:38545653,44681948:655360,215040,0
k1,415:38678767,44681948:133114
x1,415:39201013,44681948
)
k1,415:13024789,44681948:-26176224
)
)
(1,415:13024788,45468380:24865505,455111,127431
x1,415:14282718,45468380
x1,414:14919874,45468380
x1,414:15156532,45468380
g1,414:15374985,45468380
x1,414:15702666,45468380
x1,414:16030347,45468380
x1,414:18507978,45468380
k1,415:28135566,45468380:9754728
k1,415:37890294,45468380:9754728
)
(1,415:13024788,45468380:0,0,127431
(1,415:13024788,45468380:0,215040,0
g1,415:13680148,45468380
g1,415:38545653,45468380
(1,415:38545653,45468380:655360,215040,0
k1,415:38678767,45468380:133114
x1,415:39201013,45468380
)
k1,415:13024789,45468380:-26176224
)
)
h1,415:13024788,45468380:0,0,127431
]
(1,416:13024788,49020595:24865505,1290439,235932
(1,416:13024788,49020595:24865505,1290439,235932
g1,416:2368143,49020595
(1,416:2368143,49020595:35522150,1290439,235932
[1,416:2368143,49020595:35522150,1290439,235932
(1,416:2368143,49020595:35522150,550500,235932
(1,416:2368143,49020595:0,550500,235932
[1,416:2368143,49020595:35522150,550500,235932
(1,416:2368143,49020595:35522150,550500,235932
h1,416:2368143,49020595:0,0,0
x1,416:4288714,49020595
x1,416:4634599,49020595
x1,416:5200758,49020595
g1,416:5419211,49020595
x1,416:6256618,49020595
g1,416:6475071,49020595
x1,416:7785795,49020595
r1,416:7785795,49020595:0,786432,235932
k1,416:22838044,49020595:15052249
k1,416:37890293,49020595:15052249
)
]
k1,416:2368141,49020595:-35522152
)
g1,416:2368143,49020595
[1,416:2368143,49020595:35522150,0,0
(1,416:2368143,49020595:35522150,0,0
k1,416:20129219,49020595:17761076
h1,416:20129219,49020595:0,0,0
g1,416:20129219,49020595
k1,416:37890295,49020595:17761076
)
]
g1,416:37890293,49020595
(1,416:37890293,49020595:0,550500,235932
k1,416:2368141,49020595:-35522152
[1,416:2368141,49020595:35522150,550500,235932
(1,416:2368141,49020595:35522150,550500,235932
k1,416:36579565,49020595:34211424
h1,416:36579565,49020595:0,0,0
x1,416:37234927,49020595
x1,416:37890289,49020595
r1,416:37890289,49020595:0,786432,235932
g1,416:37890289,49020595
g1,416:37890289,49020595
)
]
)
)
]
)
g1,416:37890293,49020595
)
)
]
]
]
!42214
}6
!10
{7
[1,470:4736286,49020595:33154007,44284309,235932
(1,470:4736286,4736286:0,0,0
[1,470:0,4736286:0,0,0
(1,470:0,0:0,0,0
g1,470:0,0
)
]
)
[1,470:4736286,4736286:0,0,0
(1,470:4736286,1535259:0,0,0
k1,470:4736286,1535259:-8222721
)
]
[1,470:4736286,49020595:33154007,44284309,235932
[1,470:13024788,49020595:24865505,47419555,235932
[1,470:13024788,2387472:24865505,786432,0
(1,470:13024788,2387472:24865505,0,0
(1,470:13024788,2387472:24865505,0,0
g1,470:2368143,2387472
(1,470:2368143,2387472:35522150,0,0
[1,470:2368143,2387472:35522150,0,0
(1,470:2368143,2387472:35522150,0,0
(1,470:2368143,2387472:0,0,0
[1,470:2368143,2387472:35522150,0,0
(1,470:2368143,2387472:35522150,0,0
h1,470:2368143,2387472:0,0,0
k1,470:20129219,2387472:17761076
k1,470:37890295,2387472:17761076
)
]
k1,470:2368141,2387472:-35522152
)
g1,470:2368143,2387472
[1,470:2368143,2387472:35522150,0,0
(1,470:2368143,2387472:35522150,0,0
k1,470:20129219,2387472:17761076
h1,470:20129219,2387472:0,0,0
g1,470:20129219,2387472
k1,470:37890295,2387472:17761076
)
]
g1,470:37890293,2387472
(1,470:37890293,2387472:0,0,0
k1,470:2368141,2387472:-35522152
[1,470:2368141,2387472:35522150,0,0
(1,470:2368141,2387472:35522150,0,0
k1,470:37890293,2387472:35522152
h1,470:37890293,2387472:0,0,0
g1,470:37890293,2387472
g1,470:37890293,2387472
)
]
)
)
]
)
g1,470:37890293,2387472
)
)
]
[1,470:13024788,45468380:24865505,41442508,0
(1,416:13024788,4681232:24865505,546132,152916
(1,416:13024788,4681232:0,0,0
g1,416:13024788,4681232
)
(1,416:13024788,4681232:0,0,0
(1,416:13024788,4681232:0,0,0
(1,416:13024788,3763728:0,0,0
)
)
g1,416:13024788,4681232
)
x1,416:14306382,4681232
x1,416:15471921,4681232
g1,416:15766833,4681232
x1,416:20397044,4681232
g1,416:20691956,4681232
x1,416:22105076,4681232
g1,416:22399988,4681232
x1,416:23447654,4681232
x1,416:26519654,4681232
k1,416:32204974,4681232:5685320
k1,416:37890293,4681232:5685319
)
(1,416:13024788,4681232:0,0,152916
(1,416:13024788,4681232:0,215040,0
g1,416:13680148,4681232
g1,416:38545653,4681232
(1,416:38545653,4681232:655360,215040,0
k1,416:38678767,4681232:133114
x1,416:39201013,4681232
)
k1,416:13024789,4681232:-26176224
)
)
h1,416:13024788,4681232:0,0,152916
(1,419:13024788,5890916:24865505,455111,127431
x1,419:13474511,5890916
x1,418:13747578,5890916
g1,418:13966031,5890916
x1,418:16795009,5890916
g1,418:17013462,5890916
x1,418:18666426,5890916
g1,418:18884879,5890916
x1,418:19795103,5890916
g1,418:20013556,5890916
x1,418:20377646,5890916
x1,418:23548867,5890916
g1,418:23767320,5890916
x1,418:24295251,5890916
g1,418:24513704,5890916
x1,418:25423928,5890916
g1,418:25642381,5890916
x1,418:26954925,5890916
x1,418:28214675,5890916
g1,418:28433128,5890916
x1,418:28797218,5890916
x1,418:30291807,5890916
g1,418:30510260,5890916
x1,418:32605596,5890916
x1,418:33699686,5890916
g1,418:33918139,5890916
x1,418:34245820,5890916
k1,418:37890293,5890916:3644473
)
(1,419:13024788,5890916:0,0,127431
(1,419:13024788,5890916:0,215040,0
g1,419:13680148,5890916
g1,419:38545653,5890916
(1,419:38545653,5890916:655360,215040,0
k1,419:38678767,5890916:133114
x1,419:39201013,5890916
)
k1,419:13024789,5890916:-26176224
)
)
(1,419:13024788,6677348:24865505,455111,127431
x1,419:16907804,6677348
x1,418:17180870,6677348
g1,418:17399323,6677348
x1,418:18036480,6677348
x1,418:20330247,6677348
g1,418:20548700,6677348
x1,418:22866131,6677348
g1,418:23084584,6677348
x1,418:23557900,6677348
x1,418:24125879,6677348
g1,418:24344332,6677348
x1,418:27111414,6677348
x1,418:28185478,6677348
g1,418:28403931,6677348
x1,418:32306972,6677348
g1,418:32525425,6677348
x1,418:32889515,6677348
x1,418:33854354,6677348
g1,418:34072807,6677348
x1,418:36590488,6677348
k1,418:37890293,6677348:1299805
)
(1,419:13024788,6677348:0,0,127431
(1,419:13024788,6677348:0,215040,0
g1,419:13680148,6677348
g1,419:38545653,6677348
(1,419:38545653,6677348:655360,215040,0
k1,419:38678767,6677348:133114
x1,419:39201013,6677348
)
k1,419:13024789,6677348:-26176224
)
)
(1,419:13024788,7463780:24865505,455111,127431
x1,419:16654762,7463780
g1,418:16873215,7463780
x1,418:18953986,7463780
g1,418:19172439,7463780
x1,418:20228300,7463780
g1,418:20446753,7463780
x1,418:23070020,7463780
g1,418:23288473,7463780
x1,418:26168423,7463780
g1,418:26386876,7463780
x1,418:26969420,7463780
x1,418:27937899,7463780
g1,418:28229170,7463780
x1,418:29157599,7463780
x1,418:30013210,7463780
g1,418:30231663,7463780
x1,418:33477523,7463780
g1,418:33695976,7463780
x1,418:34169292,7463780
x1,418:34737271,7463780
g1,418:34955724,7463780
x1,418:37868441,7463780
k1,418:37890293,7463780:21852
)
(1,419:13024788,7463780:0,0,127431
(1,419:13024788,7463780:0,215040,0
g1,419:13680148,7463780
g1,419:38545653,7463780
(1,419:38545653,7463780:655360,215040,0
k1,419:38678767,7463780:133114
x1,419:39201013,7463780
)
k1,419:13024789,7463780:-26176224
)
)
(1,419:13024788,8250212:24865505,455111,127431
x1,419:14745110,8250212
g1,418:14963563,8250212
x1,418:15873787,8250212
g1,418:16092240,8250212
x1,418:17402962,8250212
g1,418:17621415,8250212
x1,418:19917001,8250212
g1,418:20135454,8250212
x1,418:21045678,8250212
x1,418:21500789,8250212
x1,418:22594879,8250212
g1,418:22813332,8250212
x1,418:25671439,8250212
g1,418:25889892,8250212
x1,418:27641162,8250212
x1,418:28460363,8250212
g1,418:28678816,8250212
x1,418:29552632,8250212
x1,418:30666746,8250212
g1,418:30885199,8250212
x1,418:31799063,8250212
x1,418:32144948,8250212
g1,418:32363401,8250212
x1,418:32949585,8250212
g1,418:33168038,8250212
x1,418:35580133,8250212
g1,418:35798586,8250212
x1,418:36226392,8250212
x1,418:37560779,8250212
k1,418:37890293,8250212:347209
)
(1,419:13024788,8250212:0,0,127431
(1,419:13024788,8250212:0,215040,0
g1,419:13680148,8250212
g1,419:38545653,8250212
(1,419:38545653,8250212:655360,215040,0
k1,419:38678767,8250212:133114
x1,419:39201013,8250212
)
k1,419:13024789,8250212:-26176224
)
)
(1,419:13024788,9036644:24865505,455111,127431
x1,419:14080649,9036644
g1,418:14299102,9036644
x1,418:14790623,9036644
x1,418:16078590,9036644
x1,418:17119887,9036644
g1,418:17338340,9036644
x1,418:18394201,9036644
g1,418:18612654,9036644
x1,418:19522878,9036644
g1,418:19741331,9036644
x1,418:20873649,9036644
x1,418:21201330,9036644
x1,418:21838486,9036644
g1,418:22056939,9036644
x1,418:23808209,9036644
x1,418:24809455,9036644
g1,418:25027908,9036644
x1,418:27436361,9036644
g1,418:27654814,9036644
x1,418:27982495,9036644
g1,418:28200948,9036644
x1,418:30026858,9036644
g1,418:30245311,9036644
x1,418:33099771,9036644
x1,418:33336429,9036644
g1,418:33554882,9036644
x1,418:34082813,9036644
g1,418:34301266,9036644
x1,418:36833510,9036644
x1,418:37106576,9036644
k1,418:37890293,9036644:783717
)
(1,419:13024788,9036644:0,0,127431
(1,419:13024788,9036644:0,215040,0
g1,419:13680148,9036644
g1,419:38545653,9036644
(1,419:38545653,9036644:655360,215040,0
k1,419:38678767,9036644:133114
x1,419:39201013,9036644
)
k1,419:13024789,9036644:-26176224
)
)
(1,419:13024788,9823076:24865505,455111,127431
x1,419:15520622,9823076
x1,418:15648053,9823076
g1,418:15866506,9823076
x1,418:18271319,9823076
x1,418:18599000,9823076
x1,418:18726431,9823076
g1,418:18944884,9823076
x1,418:20000745,9823076
g1,418:20219198,9823076
x1,418:24371641,9823076
k1,419:31067397,9823076:6822896
k1,419:37890293,9823076:6822896
)
(1,419:13024788,9823076:0,0,127431
(1,419:13024788,9823076:0,215040,0
g1,419:13680148,9823076
g1,419:38545653,9823076
(1,419:38545653,9823076:655360,215040,0
k1,419:38678767,9823076:133114
x1,419:39201013,9823076
)
k1,419:13024789,9823076:-26176224
)
)
h1,419:13024788,9823076:0,0,127431
(1,421:13024788,10609508:24865505,455111,127431
h1,420:13024788,10609508:932339,0,0
x1,420:16985133,10609508
k1,420:17213698,10609508:218097
x1,420:19774109,10609508
k1,420:19992207,10609508:218098
x1,420:20890598,10609508
k1,420:21108695,10609508:218097
x1,420:22404176,10609508
x1,420:24113154,10609508
k1,420:24331251,10609508:218097
x1,420:24852319,10609508
k1,420:25070416,10609508:218097
x1,420:27014531,10609508
k1,420:27232629,10609508:218098
x1,420:30328483,10609508
k1,420:30546580,10609508:218097
x1,420:32415235,10609508
k1,420:32633332,10609508:218097
x1,420:33316109,10609508
k1,420:33534207,10609508:218098
x1,420:36630061,10609508
k1,420:36848158,10609508:218097
x1,420:37890293,10609508
k1,420:37890293,10609508:0
)
(1,421:13024788,10609508:0,0,127431
(1,421:13024788,10609508:0,215040,0
g1,421:13680148,10609508
g1,421:38545653,10609508
(1,421:38545653,10609508:655360,215040,0
k1,421:38678767,10609508:133114
x1,421:39201013,10609508
)
k1,421:13024789,10609508:-26176224
)
)
(1,421:13024788,11395940:24865505,455111,0
x1,421:13465336,11395940
g1,420:13683789,11395940
x1,420:15740896,11395940
g1,420:15959349,11395940
x1,420:16727578,11395940
k1,421:27263388,11395940:10626905
k1,421:37890293,11395940:10626905
)
(1,421:13024788,11395940:0,0,0
(1,421:13024788,11395940:0,215040,0
g1,421:13680148,11395940
g1,421:38545653,11395940
(1,421:38545653,11395940:655360,215040,0
k1,421:38678767,11395940:133114
x1,421:39201013,11395940
)
k1,421:13024789,11395940:-26176224
)
)
h1,421:13024788,11395940:0,0,0
(1,422:13024788,12182372:24865505,0,0
h1,422:13024788,12182372:932339,0,0
k1,422:25923710,12182372:11966583
k1,422:37890293,12182372:11966583
)
(1,424:20314431,13139092:17575862,891184,504158
(1,424:20314431,13139092:10286220,891184,504158
h1,424:20314431,13139092:0,0,0
(1,422:20314431,13139092:0,0,0
$1,422:20314431,13139092
(1,422:20314431,12352660:0,0,0
)
$1,422:20314431,13139092
)
h1,424:20314431,13139092:0,0,0
(1,424:20314431,13139092:2659674,447828,127431
(1,423:20314431,13139092:2659674,447828,127431
x1,423:22974105,13139092
)
)
g1,424:23156145,13139092
x1,424:23665871,13139092
g1,424:23847911,13139092
(1,424:23847911,13139092:6752740,891184,504158
(1,424:23847911,13139092:6752740,891184,504158
h1,424:23847911,13139092:78643,0,0
[1,424:23926554,13139092:6595454,891184,504158
(1,424:23926554,12695736:6595454,447828,54613
k1,424:25794894,12695736:1868340
x1,424:26177870,12695736
x1,424:26689643,12695736
g1,424:26926298,12695736
x1,424:27436024,12695736
g1,424:27581656,12695736
x1,424:27964632,12695736
x1,424:28582218,12695736
k1,424:30522008,12695736:1868339
)
(1,424:23926554,13588636:6595454,447828,54613
x1,424:24309530,13588636
x1,424:24821303,13588636
g1,424:25057958,13588636
x1,424:25567684,13588636
g1,424:25713316,13588636
x1,424:26096292,13588636
x1,424:26713878,13588636
g1,424:26930961,13588636
x1,424:27440687,13588636
g1,424:27586319,13588636
x1,424:28007752,13588636
x1,424:28519525,13588636
g1,424:28756180,13588636
x1,424:29265906,13588636
g1,424:29411538,13588636
x1,424:29832971,13588636
x1,424:30450557,13588636
)
]
h1,424:30522008,13139092:78643,0,0
)
)
)
(1,424:36878559,13139092:1011734,491520,163840
(1,424:36878559,13139092:1011734,491520,163840
x1,424:37712107,13139092
x1,424:37966970,13139092
)
)
)
(1,427:13024788,14557113:24865505,455111,127431
h1,426:13024788,14557113:932339,0,0
x1,426:15628728,14557113
k1,426:15846949,14557113:218221
$1,426:15846949,14557113
x1,426:16229925,14557113
x1,426:16741698,14557113
$1,426:16832721,14557113
k1,426:17050942,14557113:218221
x1,426:18103636,14557113
k1,426:18321857,14557113:218221
$1,426:18321857,14557113
x1,426:18704833,14557113
x1,426:19322419,14557113
$1,426:19393870,14557113
k1,426:19612091,14557113:218221
x1,426:20485099,14557113
k1,426:20703320,14557113:218221
x1,426:21866726,14557113
k1,426:22084947,14557113:218221
x1,426:22447945,14557113
x1,426:24012519,14557113
x1,426:24542438,14557113
k1,426:24760659,14557113:218221
x1,426:25813353,14557113
k1,426:26031574,14557113:218221
x1,426:27194980,14557113
k1,426:27413201,14557113:218221
x1,426:29500437,14557113
x1,426:30211855,14557113
k1,426:30430123,14557113:218268
x1,426:31482817,14557113
k1,426:31701038,14557113:218221
$1,426:31701038,14557113
x1,426:32122471,14557113
x1,426:32634244,14557113
$1,426:32725267,14557113
k1,426:32943488,14557113:218221
x1,426:33996182,14557113
k1,426:34214403,14557113:218221
$1,426:34214403,14557113
x1,426:34635836,14557113
x1,426:35253422,14557113
$1,426:35324873,14557113
k1,426:35543094,14557113:218221
x1,426:36416102,14557113
k1,426:36634323,14557113:218221
x1,426:37890293,14557113
k1,426:37890293,14557113:0
)
(1,427:13024788,14557113:0,0,127431
(1,427:13024788,14557113:0,215040,0
g1,427:13680148,14557113
g1,427:38545653,14557113
(1,427:38545653,14557113:655360,215040,0
k1,427:38678767,14557113:133114
x1,427:39201013,14557113
)
k1,427:13024789,14557113:-26176224
)
)
(1,427:13024788,15343545:24865505,455111,127431
x1,427:13388878,15343545
x1,426:14958106,15343545
x1,426:15489675,15343545
g1,426:15708128,15343545
x1,426:16763989,15343545
g1,426:16982442,15343545
x1,426:18242192,15343545
g1,426:18460645,15343545
x1,426:20554162,15343545
x1,426:21267776,15343545
g1,426:21559047,15343545
x1,426:23252064,15343545
g1,426:23470517,15343545
x1,426:25966351,15343545
g1,426:26184804,15343545
x1,426:26625352,15343545
g1,426:26843805,15343545
x1,426:27389940,15343545
x1,426:28955527,15343545
x1,426:29410638,15343545
g1,426:29629091,15343545
x1,426:30065999,15343545
g1,426:30284452,15343545
x1,426:31158268,15343545
x1,426:31485949,15343545
g1,426:31704402,15343545
x1,426:32651036,15343545
g1,426:32869489,15343545
x1,426:34143805,15343545
g1,426:34362258,15343545
x1,426:36512207,15343545
k1,426:37890293,15343545:1378086
)
(1,427:13024788,15343545:0,0,127431
(1,427:13024788,15343545:0,215040,0
g1,427:13680148,15343545
g1,427:38545653,15343545
(1,427:38545653,15343545:655360,215040,0
k1,427:38678767,15343545:133114
x1,427:39201013,15343545
)
k1,427:13024789,15343545:-26176224
)
)
(1,427:13024788,16129977:24865505,455111,127431
x1,427:13388878,16129977
x1,426:16560099,16129977
g1,426:16778552,16129977
x1,426:17324687,16129977
g1,426:17543140,16129977
x1,426:18271320,16129977
x1,426:20765334,16129977
g1,426:20983787,16129977
x1,426:23503287,16129977
k1,427:30633220,16129977:7257073
k1,427:37890293,16129977:7257073
)
(1,427:13024788,16129977:0,0,127431
(1,427:13024788,16129977:0,215040,0
g1,427:13680148,16129977
g1,427:38545653,16129977
(1,427:38545653,16129977:655360,215040,0
k1,427:38678767,16129977:133114
x1,427:39201013,16129977
)
k1,427:13024789,16129977:-26176224
)
)
h1,427:13024788,16129977:0,0,127431
(1,429:13024788,16916409:24865505,455111,127431
h1,428:13024788,16916409:932339,0,0
x1,428:16956484,16916409
k1,428:17174768,16916409:218284
x1,428:18568103,16916409
x1,428:19910662,16916409
k1,428:20128945,16916409:218283
x1,428:21033707,16916409
k1,428:21251991,16916409:218284
x1,428:22556659,16916409
x1,428:24277629,16916409
k1,428:24495913,16916409:218284
x1,428:25020677,16916409
k1,428:25238960,16916409:218283
x1,428:27721628,16916409
k1,428:27939912,16916409:218284
x1,428:30583626,16916409
k1,428:30801910,16916409:218284
x1,428:31163815,16916409
x1,428:32723738,16916409
x1,428:32995056,16916409
k1,428:33213339,16916409:218283
x1,428:35790101,16916409
k1,428:36008385,16916409:218284
x1,428:37890293,16916409
k1,428:37890293,16916409:0
)
(1,429:13024788,16916409:0,0,127431
(1,429:13024788,16916409:0,215040,0
g1,429:13680148,16916409
g1,429:38545653,16916409
(1,429:38545653,16916409:655360,215040,0
k1,429:38678767,16916409:133114
x1,429:39201013,16916409
)
k1,429:13024789,16916409:-26176224
)
)
(1,429:13024788,17702841:24865505,455111,127431
x1,429:13716559,17702841
g1,428:13935012,17702841
x1,428:16594686,17702841
g1,428:16813139,17702841
x1,428:17177229,17702841
x1,428:18746457,17702841
x1,428:19460071,17702841
k1,429:28629634,17702841:9260658
k1,429:37890292,17702841:9260658
)
(1,429:13024788,17702841:0,0,127431
(1,429:13024788,17702841:0,215040,0
g1,429:13680148,17702841
g1,429:38545653,17702841
(1,429:38545653,17702841:655360,215040,0
k1,429:38678767,17702841:133114
x1,429:39201013,17702841
)
k1,429:13024789,17702841:-26176224
)
)
h1,429:13024788,17702841:0,0,127431
(1,430:13024788,18489273:24865505,0,0
h1,430:13024788,18489273:932339,0,0
k1,430:25923710,18489273:11966583
k1,430:37890293,18489273:11966583
)
(1,432:22236700,19445993:15653593,891184,504158
(1,432:22236700,19445993:6441682,891184,504158
h1,432:22236700,19445993:0,0,0
(1,430:22236700,19445993:0,0,0
$1,430:22236700,19445993
(1,430:22236700,18659561:0,0,0
)
$1,430:22236700,19445993
)
h1,432:22236700,19445993:0,0,0
(1,432:22236700,19445993:2599599,447828,0
(1,431:22236700,19445993:2599599,447828,0
x1,431:24836299,19445993
)
)
g1,432:25018339,19445993
x1,432:25528065,19445993
g1,432:25710105,19445993
(1,432:25710105,19445993:2968277,891184,504158
(1,432:25710105,19445993:2968277,891184,504158
h1,432:25710105,19445993:78643,0,0
[1,432:25788748,19445993:2810991,891184,504158
(1,432:25788748,19002637:2810991,447828,0
k1,432:26701358,19002637:912610
x1,432:27084334,19002637
x1,432:27596107,19002637
k1,432:28599739,19002637:912609
)
(1,432:25788748,19895537:2810991,447828,54613
x1,432:26171724,19895537
x1,432:26683497,19895537
g1,432:26920152,19895537
x1,432:27429878,19895537
g1,432:27575510,19895537
x1,432:27996943,19895537
x1,432:28508716,19895537
)
]
h1,432:28599739,19445993:78643,0,0
)
)
)
(1,432:36878559,19445993:1011734,491520,163840
(1,432:36878559,19445993:1011734,491520,163840
x1,432:37712107,19445993
x1,432:37966970,19445993
)
)
)
(1,435:13024788,20900423:24865505,491520,163840
h1,434:13024788,20900423:932339,0,0
x1,434:15987821,20900423
g1,434:16206274,20900423
x1,434:19035251,20900423
x1,434:19617795,20900423
g1,434:19836248,20900423
x1,434:22430385,20900423
g1,434:22648838,20900423
x1,434:23559062,20900423
g1,434:23777515,20900423
x1,434:25090059,20900423
x1,434:26821307,20900423
g1,434:27039760,20900423
x1,434:27567691,20900423
g1,434:27786144,20900423
x1,434:29533775,20900423
g1,434:29752228,20900423
x1,434:30116318,20900423
x1,434:31685546,20900423
x1,434:31958612,20900423
g1,434:32177065,20900423
x1,434:34769382,20900423
g1,434:34987835,20900423
x1,434:36189332,20900423
g1,434:36407785,20900423
x1,434:37283420,20900423
k1,434:37890293,20900423:606873
)
(1,435:13024788,20900423:0,0,163840
(1,435:13024788,20900423:0,215040,0
g1,435:13680148,20900423
g1,435:38545653,20900423
(1,435:38545653,20900423:655360,215040,0
k1,435:38678767,20900423:133114
x1,435:39201013,20900423
)
k1,435:13024789,20900423:-26176224
)
)
(1,435:13024788,21686855:24865505,455111,127431
x1,435:15522442,21686855
g1,434:15740895,21686855
x1,434:16942391,21686855
x1,434:18580795,21686855
k1,435:28189996,21686855:9700296
k1,435:37890292,21686855:9700296
)
(1,435:13024788,21686855:0,0,127431
(1,435:13024788,21686855:0,215040,0
g1,435:13680148,21686855
g1,435:38545653,21686855
(1,435:38545653,21686855:655360,215040,0
k1,435:38678767,21686855:133114
x1,435:39201013,21686855
)
k1,435:13024789,21686855:-26176224
)
)
h1,435:13024788,21686855:0,0,127431
(1,436:13024788,22473287:24865505,0,0
h1,436:13024788,22473287:932339,0,0
k1,436:25923710,22473287:11966583
k1,436:37890293,22473287:11966583
)
(1,438:22615013,23430007:15275280,891184,504158
(1,438:22615013,23430007:5685055,891184,504158
h1,438:22615013,23430007:0,0,0
(1,436:22615013,23430007:0,0,0
$1,436:22615013,23430007
(1,436:22615013,22643575:0,0,0
)
$1,436:22615013,23430007
)
h1,438:22615013,23430007:0,0,0
(1,438:22615013,23430007:1756731,455111,0
(1,437:22615013,23430007:1756731,455111,0
x1,437:24371744,23430007
)
)
g1,438:24553784,23430007
x1,438:25063510,23430007
g1,438:25245550,23430007
(1,438:25245550,23430007:3054518,891184,504158
(1,438:25245550,23430007:3054518,891184,504158
h1,438:25245550,23430007:78643,0,0
[1,438:25324193,23430007:2897232,891184,504158
(1,438:25324193,22986651:2897232,447828,0
k1,438:26279923,22986651:955730
x1,438:26662899,22986651
x1,438:27174672,22986651
k1,438:28221425,22986651:955730
)
(1,438:25324193,23879551:2897232,447828,54613
x1,438:25707169,23879551
x1,438:26218942,23879551
g1,438:26455597,23879551
x1,438:26965323,23879551
g1,438:27110955,23879551
x1,438:27532388,23879551
x1,438:28149974,23879551
)
]
h1,438:28221425,23430007:78643,0,0
)
)
)
(1,438:36878559,23430007:1011734,491520,163840
(1,438:36878559,23430007:1011734,491520,163840
x1,438:37712107,23430007
x1,438:37966970,23430007
)
)
)
(1,441:13024788,24848028:24865505,455111,127431
h1,440:13024788,24848028:932339,0,0
x1,440:14794527,24848028
x1,440:16982235,24848028
x1,440:17359065,24848028
g1,440:17587986,24848028
x1,440:19790724,24848028
g1,440:20009177,24848028
x1,440:20919401,24848028
g1,440:21137854,24848028
x1,440:22450398,24848028
x1,440:24181646,24848028
g1,440:24400099,24848028
x1,440:24928030,24848028
g1,440:25146483,24848028
x1,440:26894114,24848028
g1,440:27112567,24848028
x1,440:29206084,24848028
x1,440:29479150,24848028
g1,440:29697603,24848028
x1,440:32289920,24848028
g1,440:32508373,24848028
x1,440:35006027,24848028
g1,440:35224480,24848028
x1,440:36425976,24848028
x1,440:37882335,24848028
k1,440:37890293,24848028:7958
)
(1,441:13024788,24848028:0,0,127431
(1,441:13024788,24848028:0,215040,0
g1,441:13680148,24848028
g1,441:38545653,24848028
(1,441:38545653,24848028:655360,215040,0
k1,441:38678767,24848028:133114
x1,441:39201013,24848028
)
k1,441:13024789,24848028:-26176224
)
)
(1,441:13024788,25634460:24865505,455111,127431
x1,441:13388878,25634460
x1,440:13716559,25634460
g1,440:13935012,25634460
x1,440:14845236,25634460
g1,440:15063689,25634460
x1,440:15937505,25634460
x1,440:16975161,25634460
k1,441:27387180,25634460:10503114
k1,441:37890294,25634460:10503114
)
(1,441:13024788,25634460:0,0,127431
(1,441:13024788,25634460:0,215040,0
g1,441:13680148,25634460
g1,441:38545653,25634460
(1,441:38545653,25634460:655360,215040,0
k1,441:38678767,25634460:133114
x1,441:39201013,25634460
)
k1,441:13024789,25634460:-26176224
)
)
h1,441:13024788,25634460:0,0,127431
(1,442:13024788,26420892:24865505,0,0
h1,442:13024788,26420892:932339,0,0
k1,442:25923710,26420892:11966583
k1,442:37890293,26420892:11966583
)
(1,444:22018815,27377612:15871478,891184,504158
(1,444:22018815,27377612:6877451,891184,504158
h1,444:22018815,27377612:0,0,0
(1,442:22018815,27377612:0,0,0
$1,442:22018815,27377612
(1,442:22018815,26591180:0,0,0
)
$1,442:22018815,27377612
)
h1,444:22018815,27377612:0,0,0
(1,444:22018815,27377612:2949127,455111,127431
(1,443:22018815,27377612:2949127,455111,127431
x1,443:22746995,27377612
x1,443:24640261,27377612
x1,443:24967942,27377612
)
)
g1,444:25149982,27377612
x1,444:25659708,27377612
g1,444:25841748,27377612
(1,444:25841748,27377612:3054518,891184,504158
(1,444:25841748,27377612:3054518,891184,504158
h1,444:25841748,27377612:78643,0,0
[1,444:25920391,27377612:2897232,891184,504158
(1,444:25920391,26934256:2897232,447828,0
k1,444:26833001,26934256:912610
x1,444:27215977,26934256
x1,444:27833563,26934256
k1,444:28817623,26934256:912609
)
(1,444:25920391,27827156:2897232,447828,54613
x1,444:26303367,27827156
x1,444:26920953,27827156
g1,444:27138036,27827156
x1,444:27647762,27827156
g1,444:27793394,27827156
x1,444:28214827,27827156
x1,444:28726600,27827156
)
]
h1,444:28817623,27377612:78643,0,0
)
)
)
(1,444:36878559,27377612:1011734,491520,163840
(1,444:36878559,27377612:1011734,491520,163840
x1,444:37712107,27377612
x1,444:37966970,27377612
)
)
)
(1,447:13024788,28795633:24865505,455111,127431
h1,446:13024788,28795633:932339,0,0
x1,446:14808180,28795633
g1,446:15059400,28795633
x1,446:16845703,28795633
g1,446:17064156,28795633
x1,446:17504704,28795633
g1,446:17723157,28795633
x1,446:18633381,28795633
g1,446:18851834,28795633
x1,446:21511510,28795633
g1,446:21729963,28795633
x1,446:23259140,28795633
g1,446:23477593,28795633
x1,446:24005524,28795633
g1,446:24223977,28795633
x1,446:26741656,28795633
g1,446:26960109,28795633
x1,446:28015970,28795633
g1,446:28234423,28795633
x1,446:29947464,28795633
k1,447:33873331,28795633:4016962
k1,447:37890293,28795633:4016962
)
(1,447:13024788,28795633:0,0,127431
(1,447:13024788,28795633:0,215040,0
g1,447:13680148,28795633
g1,447:38545653,28795633
(1,447:38545653,28795633:655360,215040,0
k1,447:38678767,28795633:133114
x1,447:39201013,28795633
)
k1,447:13024789,28795633:-26176224
)
)
h1,447:13024788,28795633:0,0,127431
(1,448:13024788,29582065:24865505,0,0
h1,448:13024788,29582065:932339,0,0
k1,448:25923710,29582065:11966583
k1,448:37890293,29582065:11966583
)
(1,450:20710372,30546068:17179921,898467,504158
(1,450:20710372,30546068:9494338,898467,504158
h1,450:20710372,30546068:0,0,0
(1,448:20710372,30546068:0,0,0
$1,448:20710372,30546068
(1,448:20710372,29759636:0,0,0
)
$1,448:20710372,30546068
)
h1,450:20710372,30546068:0,0,0
(1,450:20710372,30546068:2504936,447828,0
(1,449:20710372,30546068:2504936,447828,0
x1,449:21465859,30546068
g1,449:21684312,30546068
x1,449:23215308,30546068
)
)
g1,450:23397348,30546068
x1,450:23907074,30546068
g1,450:24089114,30546068
x1,450:24416795,30546068
g1,450:24562427,30546068
x1,450:24744472,30546068
g1,450:24890104,30546068
(1,450:24890104,30546068:5314606,898467,504158
(1,450:24890104,30546068:5314606,898467,504158
h1,450:24890104,30546068:78643,0,0
[1,450:24968747,30546068:5157320,898467,504158
(1,450:24968747,30102712:5157320,455111,0
k1,450:25132588,30102712:163841
(1,450:25132588,30102712:2599599,447828,0
(1,449:25132588,30102712:2599599,447828,0
x1,449:27732187,30102712
)
)
g1,450:27877819,30102712
x1,450:28059864,30102712
g1,450:28205496,30102712
(1,450:28205496,30102712:1756731,455111,0
(1,449:28205496,30102712:1756731,455111,0
x1,449:29962227,30102712
)
)
k1,450:30126067,30102712:163840
)
(1,450:24968747,30995612:5157320,455111,54613
(1,450:24968747,30995612:2599599,447828,0
(1,449:24968747,30995612:2599599,447828,0
x1,449:27568346,30995612
)
)
g1,450:27713978,30995612
x1,450:28223704,30995612
g1,450:28369336,30995612
(1,450:28369336,30995612:1756731,455111,0
(1,449:28369336,30995612:1756731,455111,0
x1,449:30126067,30995612
)
)
)
]
h1,450:30126067,30546068:78643,0,0
)
)
)
(1,450:36878559,30546068:1011734,491520,163840
(1,450:36878559,30546068:1011734,491520,163840
x1,450:37712107,30546068
x1,450:37966970,30546068
)
)
)
(1,453:13024788,32000498:24865505,491520,163840
h1,452:13024788,32000498:932339,0,0
x1,452:17230813,32000498
g1,452:17482033,32000498
x1,452:21243052,32000498
g1,452:21494272,32000498
x1,452:22415412,32000498
x1,452:24760133,32000498
x1,452:25032288,32000498
g1,452:25283508,32000498
x1,452:27673739,32000498
g1,452:27892192,32000498
x1,452:29426830,32000498
g1,452:29645283,32000498
x1,452:29972964,32000498
g1,452:30191417,32000498
x1,452:32017327,32000498
g1,452:32235780,32000498
x1,452:34571414,32000498
g1,452:34789867,32000498
x1,452:35574481,32000498
k1,452:37890293,32000498:2328919
)
(1,453:13024788,32000498:0,0,163840
(1,453:13024788,32000498:0,215040,0
g1,453:13680148,32000498
g1,453:38545653,32000498
(1,453:38545653,32000498:655360,215040,0
k1,453:38678767,32000498:133114
x1,453:39201013,32000498
)
k1,453:13024789,32000498:-26176224
)
)
(1,453:13024788,32786930:24865505,455111,0
x1,453:13752968,32786930
x1,452:16246982,32786930
g1,452:16465435,32786930
x1,452:18984935,32786930
k1,453:28392066,32786930:9498226
k1,453:37890292,32786930:9498226
)
(1,453:13024788,32786930:0,0,0
(1,453:13024788,32786930:0,215040,0
g1,453:13680148,32786930
g1,453:38545653,32786930
(1,453:38545653,32786930:655360,215040,0
k1,453:38678767,32786930:133114
x1,453:39201013,32786930
)
k1,453:13024789,32786930:-26176224
)
)
h1,453:13024788,32786930:0,0,0
(1,454:13024788,33573362:24865505,0,0
h1,454:13024788,33573362:932339,0,0
k1,454:25923710,33573362:11966583
k1,454:37890293,33573362:11966583
)
(1,456:17026708,34573774:20863585,934876,740558
(1,456:17026708,34573774:16861665,934876,740558
h1,456:17026708,34573774:0,0,0
(1,454:17026708,34573774:0,0,0
$1,454:17026708,34573774
(1,454:17026708,33787342:0,0,0
)
$1,454:17026708,34573774
)
h1,456:17026708,34573774:0,0,0
(1,456:17026708,34573774:1547380,447828,0
(1,455:17026708,34573774:1547380,447828,0
x1,455:18574088,34573774
)
)
g1,456:18756128,34573774
x1,456:19265854,34573774
g1,456:19447894,34573774
(1,456:19447894,34573774:14440479,934876,740558
(1,456:19447894,34573774:14440479,934876,740558
h1,456:19447894,34573774:78643,0,0
[1,456:19526537,34573774:14283193,934876,740558
(1,456:19526537,34130418:14283193,491520,163840
k1,456:23188362,34130418:3661825
x1,456:23826201,34130418
x1,456:24337974,34130418
g1,456:24574629,34130418
x1,456:24756674,34130418
g1,456:24902306,34130418
x1,456:25285282,34130418
x1,456:25902868,34130418
x1,456:26229182,34130418
g1,456:26374814,34130418
x1,456:26884540,34130418
g1,456:27030172,34130418
x1,456:27706468,34130418
x1,456:28218241,34130418
g1,456:28454896,34130418
x1,456:28636941,34130418
g1,456:28782573,34130418
x1,456:29204006,34130418
x1,456:29821592,34130418
x1,456:30147906,34130418
k1,456:33809730,34130418:3661824
)
(1,456:19526537,35114441:14283193,612762,199890
(1,456:19526537,34554105:655361,26213,760226
x1,456:20181898,34554105
)
[1,456:20181898,35114441:13627832,612762,163840
(1,456:20181898,35114441:13627832,491520,163840
x1,456:20819737,35114441
x1,456:21331510,35114441
g1,456:21568165,35114441
x1,456:22077891,35114441
g1,456:22223523,35114441
x1,456:22644956,35114441
x1,456:23156729,35114441
x1,456:24140454,35114441
x1,456:24652227,35114441
g1,456:24888882,35114441
x1,456:25398608,35114441
g1,456:25544240,35114441
x1,456:25965673,35114441
x1,456:26583259,35114441
x1,456:27547412,35114441
x1,456:28164998,35114441
g1,456:28382081,35114441
x1,456:28891807,35114441
g1,456:29037439,35114441
x1,456:29458872,35114441
x1,456:29970645,35114441
x1,456:30954370,35114441
x1,456:31571956,35114441
g1,456:31789039,35114441
x1,456:32298765,35114441
g1,456:32444397,35114441
x1,456:32865830,35114441
x1,456:33483416,35114441
x1,456:33809730,35114441
)
]
)
]
h1,456:33809730,34573774:78643,0,0
)
)
)
(1,456:36878559,34573774:1011734,491520,163840
(1,456:36878559,34573774:1011734,491520,163840
x1,456:37712107,34573774
x1,456:37966970,34573774
)
)
)
(1,459:13024788,36228195:24865505,455111,127431
h1,458:13024788,36228195:932339,0,0
x1,458:14517806,36228195
x1,458:15850203,36228195
x1,458:16406404,36228195
x1,458:17478167,36228195
k1,458:17696110,36228195:217943
x1,458:18629389,36228195
x1,458:20029911,36228195
k1,458:20247855,36228195:217944
x1,458:20570293,36228195
k1,458:20788237,36228195:217944
x1,458:23623899,36228195
x1,458:25164437,36228195
x1,458:26830659,36228195
x1,458:27063239,36228195
k1,458:27281182,36228195:217943
x1,458:29579447,36228195
k1,458:29797391,36228195:217944
x1,458:30316875,36228195
k1,458:30534819,36228195:217944
x1,458:34552754,36228195
k1,458:34770697,36228195:217943
x1,458:35128962,36228195
x1,458:35451109,36228195
k1,458:35669053,36228195:217944
x1,458:37890293,36228195
k1,458:37890293,36228195:0
)
(1,459:13024788,36228195:0,0,127431
(1,459:13024788,36228195:0,215040,0
g1,459:13680148,36228195
g1,459:38545653,36228195
(1,459:38545653,36228195:655360,215040,0
k1,459:38678767,36228195:133114
x1,459:39201013,36228195
)
k1,459:13024789,36228195:-26176224
)
)
(1,459:13024788,37014627:24865505,455111,127431
x1,459:13935012,37014627
g1,458:14153465,37014627
x1,458:15320372,37014627
g1,458:15538825,37014627
x1,458:15902915,37014627
x1,458:17472143,37014627
x1,458:17745209,37014627
g1,458:17963662,37014627
x1,458:19094160,37014627
g1,458:19312613,37014627
x1,458:21355157,37014627
g1,458:21573610,37014627
x1,458:22483834,37014627
g1,458:22702287,37014627
x1,458:23962037,37014627
g1,458:24180490,37014627
x1,458:24544580,37014627
x1,458:26113808,37014627
x1,458:26386874,37014627
g1,458:26605327,37014627
x1,458:27917870,37014627
k1,459:32858534,37014627:5031759
k1,459:37890293,37014627:5031759
)
(1,459:13024788,37014627:0,0,127431
(1,459:13024788,37014627:0,215040,0
g1,459:13680148,37014627
g1,459:38545653,37014627
(1,459:38545653,37014627:655360,215040,0
k1,459:38678767,37014627:133114
x1,459:39201013,37014627
)
k1,459:13024789,37014627:-26176224
)
)
h1,459:13024788,37014627:0,0,127431
(1,460:13024788,37801059:24865505,0,0
h1,460:13024788,37801059:932339,0,0
k1,460:25923710,37801059:11966583
k1,460:37890293,37801059:11966583
)
(1,462:22792507,38757779:15097786,891184,504158
(1,462:22792507,38757779:5330068,891184,504158
h1,462:22792507,38757779:0,0,0
(1,460:22792507,38757779:0,0,0
$1,460:22792507,38757779
(1,460:22792507,37971347:0,0,0
)
$1,460:22792507,38757779
)
h1,462:22792507,38757779:0,0,0
(1,462:22792507,38757779:1401744,447828,0
(1,461:22792507,38757779:1401744,447828,0
x1,461:24194251,38757779
)
)
g1,462:24376291,38757779
x1,462:24886017,38757779
g1,462:25068057,38757779
(1,462:25068057,38757779:3054518,891184,504158
(1,462:25068057,38757779:3054518,891184,504158
h1,462:25068057,38757779:78643,0,0
[1,462:25146700,38757779:2897232,891184,504158
(1,462:25146700,38314423:2897232,447828,0
k1,462:26102430,38314423:955730
x1,462:26485406,38314423
x1,462:26997179,38314423
k1,462:28043932,38314423:955730
)
(1,462:25146700,39207323:2897232,447828,54613
x1,462:25529676,39207323
x1,462:26041449,39207323
g1,462:26278104,39207323
x1,462:26787830,39207323
g1,462:26933462,39207323
x1,462:27354895,39207323
x1,462:27972481,39207323
)
]
h1,462:28043932,38757779:78643,0,0
)
)
)
(1,462:36878559,38757779:1011734,491520,163840
(1,462:36878559,38757779:1011734,491520,163840
x1,462:37712107,38757779
x1,462:37966970,38757779
)
)
)
(1,464:13024788,39937427:24865505,0,0
h1,464:13024788,39937427:932339,0,0
k1,464:25923710,39937427:11966583
k1,464:37890293,39937427:11966583
)
(1,466:22815262,40894147:15075031,891184,504158
(1,466:22815262,40894147:5284558,891184,504158
h1,466:22815262,40894147:0,0,0
(1,464:22815262,40894147:0,0,0
$1,464:22815262,40894147
(1,464:22815262,40107715:0,0,0
)
$1,464:22815262,40894147
)
h1,466:22815262,40894147:0,0,0
(1,466:22815262,40894147:1356234,447828,0
(1,465:22815262,40894147:1356234,447828,0
x1,465:24171496,40894147
)
)
g1,466:24353536,40894147
x1,466:24863262,40894147
g1,466:25045302,40894147
(1,466:25045302,40894147:3054518,891184,504158
(1,466:25045302,40894147:3054518,891184,504158
h1,466:25045302,40894147:78643,0,0
[1,466:25123945,40894147:2897232,891184,504158
(1,466:25123945,40450791:2897232,447828,0
k1,466:26060447,40450791:936502
x1,466:26481880,40450791
x1,466:26993653,40450791
k1,466:28021177,40450791:936501
)
(1,466:25123945,41343691:2897232,447828,54613
x1,466:25545378,41343691
x1,466:26057151,41343691
g1,466:26293806,41343691
x1,466:26803532,41343691
g1,466:26949164,41343691
x1,466:27332140,41343691
x1,466:27949726,41343691
)
]
h1,466:28021177,40894147:78643,0,0
)
)
)
(1,466:36878559,40894147:1011734,491520,163840
(1,466:36878559,40894147:1011734,491520,163840
x1,466:37712107,40894147
x1,466:37966970,40894147
)
)
)
(1,468:13024788,42312168:24865505,455111,127431
x1,468:14938079,42312168
g1,467:15156532,42312168
x1,467:15648053,42312168
x1,467:16594685,42312168
g1,467:16813138,42312168
x1,467:17159024,42312168
x1,467:18546205,42312168
g1,467:18764658,42312168
x1,467:21022014,42312168
g1,467:21240467,42312168
x1,467:22227150,42312168
x1,467:23559718,42312168
g1,467:23778171,42312168
x1,467:26732759,42312168
g1,467:26951212,42312168
x1,467:27315302,42312168
x1,467:27879641,42312168
x1,467:28334752,42312168
x1,467:29263179,42312168
g1,467:29481632,42312168
x1,467:29845722,42312168
x1,467:31414950,42312168
x1,467:31688016,42312168
g1,467:31906469,42312168
x1,467:32962330,42312168
g1,467:33180783,42312168
x1,467:35274300,42312168
x1,467:35547366,42312168
g1,467:35765819,42312168
x1,467:37815641,42312168
k1,467:37890293,42312168:201792
)
(1,468:13024788,42312168:0,0,127431
(1,468:13024788,42312168:0,215040,0
g1,468:13680148,42312168
g1,468:38545653,42312168
(1,468:38545653,42312168:655360,215040,0
k1,468:38678767,42312168:133114
x1,468:39201013,42312168
)
k1,468:13024789,42312168:-26176224
)
)
(1,468:13024788,43098600:24865505,491520,163840
x1,468:16397278,43098600
x1,467:17559445,43098600
g1,467:17777898,43098600
x1,467:18358112,43098600
g1,467:18576565,43098600
x1,467:19066120,43098600
x1,467:20226472,43098600
x1,467:20706960,43098600
x1,467:21849182,43098600
g1,467:22067635,43098600
x1,467:25323242,43098600
x1,467:27345814,43098600
g1,467:27597034,43098600
x1,467:29256976,43098600
g1,467:29508196,43098600
x1,467:30964158,43098600
x1,467:31583356,43098600
g1,467:31801809,43098600
x1,467:32436417,43098600
x1,467:34140649,43098600
g1,467:34359102,43098600
x1,467:34721736,43098600
x1,467:37880344,43098600
k1,467:37890293,43098600:9949
)
(1,468:13024788,43098600:0,0,163840
(1,468:13024788,43098600:0,215040,0
g1,468:13680148,43098600
g1,468:38545653,43098600
(1,468:38545653,43098600:655360,215040,0
k1,468:38678767,43098600:133114
x1,468:39201013,43098600
)
k1,468:13024789,43098600:-26176224
)
)
(1,468:13024788,43885032:24865505,455111,127431
x1,468:13570923,43885032
g1,467:13789376,43885032
x1,467:14517556,43885032
x1,467:17011570,43885032
g1,467:17230023,43885032
x1,467:19567478,43885032
g1,467:19785931,43885032
x1,467:20150021,43885032
x1,467:20477702,43885032
g1,467:20696155,43885032
x1,467:22953513,43885032
g1,467:23171966,43885032
x1,467:25689645,43885032
g1,467:25908098,43885032
x1,467:27950642,43885032
g1,467:28169095,43885032
x1,467:29700091,43885032
g1,467:29918544,43885032
x1,467:30501088,43885032
g1,467:30719541,43885032
x1,467:32869491,43885032
x1,467:33106149,43885032
g1,467:33324602,43885032
x1,467:36428466,43885032
g1,467:36719737,43885032
x1,467:37848414,43885032
k1,467:37890293,43885032:41879
)
(1,468:13024788,43885032:0,0,127431
(1,468:13024788,43885032:0,215040,0
g1,468:13680148,43885032
g1,468:38545653,43885032
(1,468:38545653,43885032:655360,215040,0
k1,468:38678767,43885032:133114
x1,468:39201013,43885032
)
k1,468:13024789,43885032:-26176224
)
)
(1,468:13024788,44671464:24865505,491520,163840
x1,468:14226900,44671464
k1,467:14444939,44671464:218039
x1,467:16083523,44671464
k1,467:16301563,44671464:218040
x1,467:17210877,44671464
k1,467:17428916,44671464:218039
x1,467:18356416,44671464
k1,467:18574455,44671464:218039
x1,467:19831127,44671464
x1,467:20103902,44671464
k1,467:20321941,44671464:218039
x1,467:21067578,44671464
x1,467:22231480,44671464
x1,467:23413588,44671464
k1,467:23631627,44671464:218039
x1,467:24071734,44671464
k1,467:24289773,44671464:218039
x1,467:27621500,44671464
k1,467:27839540,44671464:218040
x1,467:30823911,44671464
x1,467:31096686,44671464
k1,467:31314725,44671464:218039
x1,467:32806000,44671464
k1,467:33024039,44671464:218039
x1,467:33933353,44671464
k1,467:34151393,44671464:218040
x1,467:34515119,44671464
x1,467:36082795,44671464
x1,467:36355570,44671464
k1,467:36573609,44671464:218039
x1,467:37890293,44671464
k1,467:37890293,44671464:0
)
(1,468:13024788,44671464:0,0,163840
(1,468:13024788,44671464:0,215040,0
g1,468:13680148,44671464
g1,468:38545653,44671464
(1,468:38545653,44671464:655360,215040,0
k1,468:38678767,44671464:133114
x1,468:39201013,44671464
)
k1,468:13024789,44671464:-26176224
)
)
(1,468:13024788,45457896:24865505,437688,0
x1,468:13465336,45457896
g1,467:13683789,45457896
x1,467:14998152,45457896
k1,468:26380652,45457896:11509640
k1,468:37890292,45457896:11509640
)
(1,468:13024788,45457896:0,0,0
(1,468:13024788,45457896:0,215040,0
g1,468:13680148,45457896
g1,468:38545653,45457896
(1,468:38545653,45457896:655360,215040,0
k1,468:38678767,45457896:133114
x1,468:39201013,45457896
)
k1,468:13024789,45457896:-26176224
)
)
h1,468:13024788,45457896:0,0,0
]
(1,470:13024788,49020595:24865505,1290439,235932
(1,470:13024788,49020595:24865505,1290439,235932
g1,470:2368143,49020595
(1,470:2368143,49020595:35522150,1290439,235932
[1,470:2368143,49020595:35522150,1290439,235932
(1,470:2368143,49020595:35522150,550500,235932
(1,470:2368143,49020595:0,550500,235932
[1,470:2368143,49020595:35522150,550500,235932
(1,470:2368143,49020595:35522150,550500,235932
h1,470:2368143,49020595:0,0,0
x1,470:4288714,49020595
x1,470:4634599,49020595
x1,470:5200758,49020595
g1,470:5419211,49020595
x1,470:6256618,49020595
g1,470:6475071,49020595
x1,470:7785795,49020595
r1,470:7785795,49020595:0,786432,235932
k1,470:22838044,49020595:15052249
k1,470:37890293,49020595:15052249
)
]
k1,470:2368141,49020595:-35522152
)
g1,470:2368143,49020595
[1,470:2368143,49020595:35522150,0,0
(1,470:2368143,49020595:35522150,0,0
k1,470:20129219,49020595:17761076
h1,470:20129219,49020595:0,0,0
g1,470:20129219,49020595
k1,470:37890295,49020595:17761076
)
]
g1,470:37890293,49020595
(1,470:37890293,49020595:0,550500,235932
k1,470:2368141,49020595:-35522152
[1,470:2368141,49020595:35522150,550500,235932
(1,470:2368141,49020595:35522150,550500,235932
k1,470:36595949,49020595:34227808
h1,470:36579565,49020595:0,0,0
x1,470:37234927,49020595
x1,470:37890289,49020595
r1,470:37890289,49020595:0,786432,235932
g1,470:37890289,49020595
g1,470:37890289,49020595
)
]
)
)
]
)
g1,470:37890293,49020595
)
)
]
]
]
!40473
}7
!10
{8
[1,493:4736286,49020595:33154007,44284309,235932
(1,493:4736286,4736286:0,0,0
[1,493:0,4736286:0,0,0
(1,493:0,0:0,0,0
g1,493:0,0
)
]
)
[1,493:4736286,4736286:0,0,0
(1,493:4736286,1535259:0,0,0
k1,493:4736286,1535259:-8222721
)
]
[1,493:4736286,49020595:33154007,44284309,235932
[1,493:13024788,49020595:24865505,47419555,235932
[1,493:13024788,2387472:24865505,786432,0
(1,493:13024788,2387472:24865505,0,0
(1,493:13024788,2387472:24865505,0,0
g1,493:2368143,2387472
(1,493:2368143,2387472:35522150,0,0
[1,493:2368143,2387472:35522150,0,0
(1,493:2368143,2387472:35522150,0,0
(1,493:2368143,2387472:0,0,0
[1,493:2368143,2387472:35522150,0,0
(1,493:2368143,2387472:35522150,0,0
h1,493:2368143,2387472:0,0,0
k1,493:20129219,2387472:17761076
k1,493:37890295,2387472:17761076
)
]
k1,493:2368141,2387472:-35522152
)
g1,493:2368143,2387472
[1,493:2368143,2387472:35522150,0,0
(1,493:2368143,2387472:35522150,0,0
k1,493:20129219,2387472:17761076
h1,493:20129219,2387472:0,0,0
g1,493:20129219,2387472
k1,493:37890295,2387472:17761076
)
]
g1,493:37890293,2387472
(1,493:37890293,2387472:0,0,0
k1,493:2368141,2387472:-35522152
[1,493:2368141,2387472:35522150,0,0
(1,493:2368141,2387472:35522150,0,0
k1,493:37890293,2387472:35522152
h1,493:37890293,2387472:0,0,0
g1,493:37890293,2387472
g1,493:37890293,2387472
)
]
)
)
]
)
g1,493:37890293,2387472
)
)
]
[1,493:13024788,45468380:24865505,41442508,0
(1,470:13024788,4681232:24865505,455111,127431
h1,469:13024788,4681232:932339,0,0
x1,469:17657578,4681232
g1,469:17908798,4681232
x1,469:19361837,4681232
x1,469:19979749,4681232
g1,469:20198202,4681232
x1,469:20668678,4681232
x1,469:21484662,4681232
g1,469:21703115,4681232
x1,469:22973400,4681232
g1,469:23191853,4681232
x1,469:23770902,4681232
g1,469:23989355,4681232
x1,469:25632401,4681232
g1,469:25850854,4681232
x1,469:28530759,4681232
x1,469:28765888,4681232
g1,469:28984341,4681232
x1,469:29346246,4681232
x1,469:29907308,4681232
x1,469:30359579,4681232
x1,469:31282325,4681232
g1,469:31500778,4681232
x1,469:34144492,4681232
g1,469:34362945,4681232
x1,469:37878854,4681232
k1,469:37890293,4681232:11439
)
(1,470:13024788,4681232:0,0,127431
(1,470:13024788,4681232:0,215040,0
g1,470:13680148,4681232
g1,470:38545653,4681232
(1,470:38545653,4681232:655360,215040,0
k1,470:38678767,4681232:133114
x1,470:39201013,4681232
)
k1,470:13024789,4681232:-26176224
)
)
(1,470:13024788,5467664:24865505,455111,127431
x1,470:14080649,5467664
g1,469:14299102,5467664
x1,469:16143216,5467664
x1,469:16780372,5467664
g1,469:16998825,5467664
x1,469:19842365,5467664
g1,469:20060818,5467664
x1,469:21407950,5467664
g1,469:21626403,5467664
x1,469:24686578,5467664
g1,469:24905031,5467664
x1,469:26547076,5467664
g1,469:26765529,5467664
x1,469:29425203,5467664
g1,469:29643656,5467664
x1,469:30686773,5467664
g1,469:30905226,5467664
x1,469:34442358,5467664
g1,469:34660811,5467664
x1,469:35935125,5467664
k1,469:37890293,5467664:1955168
)
(1,470:13024788,5467664:0,0,127431
(1,470:13024788,5467664:0,215040,0
g1,470:13680148,5467664
g1,470:38545653,5467664
(1,470:38545653,5467664:655360,215040,0
k1,470:38678767,5467664:133114
x1,470:39201013,5467664
)
k1,470:13024789,5467664:-26176224
)
)
(1,470:13024788,6254096:24865505,455111,127431
x1,470:14868902,6254096
x1,469:15506058,6254096
g1,469:15724511,6254096
x1,469:16361668,6254096
x1,469:16998824,6254096
x1,469:17235482,6254096
g1,469:17453935,6254096
x1,469:20772610,6254096
g1,469:21063881,6254096
x1,469:24098569,6254096
g1,469:24317022,6254096
x1,469:25647771,6254096
g1,469:25866224,6254096
x1,469:26776448,6254096
g1,469:26994901,6254096
x1,469:29397895,6254096
g1,469:29616348,6254096
x1,469:31873704,6254096
g1,469:32092157,6254096
x1,469:32419838,6254096
x1,469:32747519,6254096
x1,469:33495721,6254096
x1,469:36463051,6254096
g1,469:36681504,6254096
x1,469:37265868,6254096
k1,469:37890293,6254096:637532
)
(1,470:13024788,6254096:0,0,127431
(1,470:13024788,6254096:0,215040,0
g1,470:13680148,6254096
g1,470:38545653,6254096
(1,470:38545653,6254096:655360,215040,0
k1,470:38678767,6254096:133114
x1,470:39201013,6254096
)
k1,470:13024789,6254096:-26176224
)
)
(1,470:13024788,7040528:24865505,455111,127431
x1,470:14883465,7040528
x1,470:17850795,7040528
g1,469:18069248,7040528
x1,469:18615383,7040528
g1,469:18833836,7040528
x1,469:19707652,7040528
x1,469:20563263,7040528
g1,469:20781716,7040528
x1,469:24100393,7040528
k1,470:30931773,7040528:6958520
k1,470:37890293,7040528:6958520
)
(1,470:13024788,7040528:0,0,127431
(1,470:13024788,7040528:0,215040,0
g1,470:13680148,7040528
g1,470:38545653,7040528
(1,470:38545653,7040528:655360,215040,0
k1,470:38678767,7040528:133114
x1,470:39201013,7040528
)
k1,470:13024789,7040528:-26176224
)
)
h1,470:13024788,7040528:0,0,127431
(1,472:13024788,7826960:24865505,455111,127431
h1,471:13024788,7826960:932339,0,0
x1,471:15928492,7826960
x1,471:16052282,7826960
k1,471:16261020,7826960:208738
x1,471:18863021,7826960
k1,471:19100277,7826960:237256
x1,471:20532851,7826960
x1,471:21141765,7826960
k1,471:21348075,7826960:206310
x1,471:21811925,7826960
x1,471:22616161,7826960
k1,471:22822470,7826960:206309
x1,471:24820595,7826960
k1,471:25026905,7826960:206310
x1,471:25597798,7826960
k1,471:25804108,7826960:206310
x1,471:28018101,7826960
k1,471:28224411,7826960:206310
x1,471:29080750,7826960
x1,471:29919613,7826960
k1,471:30125923,7826960:206310
x1,471:30482731,7826960
x1,471:33590891,7826960
k1,471:33797200,7826960:206309
x1,471:34371660,7826960
k1,471:34577970,7826960:206310
x1,471:35469990,7826960
k1,471:35676300,7826960:206310
x1,471:37890293,7826960
k1,471:37890293,7826960:0
)
(1,472:13024788,7826960:0,0,127431
(1,472:13024788,7826960:0,215040,0
g1,472:13680148,7826960
g1,472:38545653,7826960
(1,472:38545653,7826960:655360,215040,0
k1,472:38678767,7826960:133114
x1,472:39201013,7826960
)
k1,472:13024789,7826960:-26176224
)
)
(1,472:13024788,8613392:24865505,455111,127431
x1,472:13829425,8613392
g1,471:14047878,8613392
x1,471:15070968,8613392
g1,471:15289421,8613392
x1,471:18098371,8613392
g1,471:18389642,8613392
x1,471:20068093,8613392
g1,471:20286546,8613392
x1,471:21544476,8613392
x1,471:22076045,8613392
g1,471:22294498,8613392
x1,471:23242952,8613392
x1,471:24408039,8613392
g1,471:24626492,8613392
x1,471:26304946,8613392
x1,471:26800107,8613392
g1,471:27018560,8613392
x1,471:27564695,8613392
x1,471:28129034,8613392
g1,471:28347487,8613392
x1,471:31935593,8613392
g1,471:32154046,8613392
x1,471:32481727,8613392
x1,471:32809408,8613392
x1,471:35287039,8613392
g1,471:35505492,8613392
x1,471:36561353,8613392
k1,471:37890293,8613392:1328940
)
(1,472:13024788,8613392:0,0,127431
(1,472:13024788,8613392:0,215040,0
g1,472:13680148,8613392
g1,472:38545653,8613392
(1,472:38545653,8613392:655360,215040,0
k1,472:38678767,8613392:133114
x1,472:39201013,8613392
)
k1,472:13024789,8613392:-26176224
)
)
(1,472:13024788,9399824:24865505,455111,127431
x1,472:13882001,9399824
x1,471:14721701,9399824
k1,471:14939471,9399824:217770
x1,471:19013017,9399824
k1,471:19230923,9399824:217906
x1,471:21266803,9399824
k1,471:21484573,9399824:217770
x1,471:22663240,9399824
x1,471:23609401,9399824
k1,471:23827170,9399824:217769
x1,471:26079138,9399824
k1,471:26296908,9399824:217770
x1,471:29118568,9399824
k1,471:29336338,9399824:217770
x1,471:31552591,9399824
k1,471:31770361,9399824:217770
x1,471:33020464,9399824
k1,471:33238233,9399824:217769
x1,471:33811494,9399824
k1,471:34029264,9399824:217770
x1,471:37890293,9399824
k1,471:37890293,9399824:0
)
(1,472:13024788,9399824:0,0,127431
(1,472:13024788,9399824:0,215040,0
g1,472:13680148,9399824
g1,472:38545653,9399824
(1,472:38545653,9399824:655360,215040,0
k1,472:38678767,9399824:133114
x1,472:39201013,9399824
)
k1,472:13024789,9399824:-26176224
)
)
(1,472:13024788,10186256:24865505,455111,127431
x1,472:15995761,10186256
x1,471:16490922,10186256
g1,471:16709375,10186256
x1,471:17585010,10186256
g1,471:17803463,10186256
x1,471:19769546,10186256
g1,471:19987999,10186256
x1,471:20772613,10186256
g1,471:20991066,10186256
x1,471:23175606,10186256
g1,471:23394059,10186256
x1,471:23758149,10186256
x1,471:27111415,10186256
k1,472:32437284,10186256:5453009
k1,472:37890293,10186256:5453009
)
(1,472:13024788,10186256:0,0,127431
(1,472:13024788,10186256:0,215040,0
g1,472:13680148,10186256
g1,472:38545653,10186256
(1,472:38545653,10186256:655360,215040,0
k1,472:38678767,10186256:133114
x1,472:39201013,10186256
)
k1,472:13024789,10186256:-26176224
)
)
h1,472:13024788,10186256:0,0,127431
(1,473:13024788,12020806:24865505,546132,152916
(1,473:13024788,12020806:0,0,0
g1,473:13024788,12020806
)
(1,473:13024788,12020806:0,0,0
(1,473:13024788,12020806:0,0,0
(1,473:13024788,11103302:0,0,0
)
)
g1,473:13024788,12020806
)
x1,473:16588308,12020806
x1,473:17030676,12020806
g1,473:17325588,12020806
x1,473:20571715,12020806
k1,473:29231004,12020806:8659289
k1,473:37890293,12020806:8659289
)
(1,473:13024788,12020806:0,0,152916
(1,473:13024788,12020806:0,215040,0
g1,473:13680148,12020806
g1,473:38545653,12020806
(1,473:38545653,12020806:655360,215040,0
k1,473:38678767,12020806:133114
x1,473:39201013,12020806
)
k1,473:13024789,12020806:-26176224
)
)
h1,473:13024788,12020806:0,0,152916
(1,475:13024788,13230490:24865505,455111,127431
x1,475:13491405,13230490
g1,474:13709858,13230490
x1,474:15967214,13230490
g1,474:16185667,13230490
x1,474:18737936,13230490
x1,474:19065617,13230490
g1,474:19284070,13230490
x1,474:21530504,13230490
g1,474:21748957,13230490
x1,474:22699231,13230490
g1,474:22917684,13230490
x1,474:23281774,13230490
x1,474:24246611,13230490
g1,474:24465064,13230490
x1,474:27377781,13230490
g1,474:27596234,13230490
x1,474:28178778,13230490
g1,474:28397231,13230490
x1,474:30223139,13230490
g1,474:30441592,13230490
x1,474:31643089,13230490
g1,474:31861542,13230490
x1,474:32771766,13230490
g1,474:32990219,13230490
x1,474:34302763,13230490
x1,474:35562513,13230490
g1,474:35780966,13230490
x1,474:36145056,13230490
x1,474:37639645,13230490
k1,474:37890293,13230490:250648
)
(1,475:13024788,13230490:0,0,127431
(1,475:13024788,13230490:0,215040,0
g1,475:13680148,13230490
g1,475:38545653,13230490
(1,475:38545653,13230490:655360,215040,0
k1,475:38678767,13230490:133114
x1,475:39201013,13230490
)
k1,475:13024789,13230490:-26176224
)
)
(1,475:13024788,14016922:24865505,455111,127431
x1,475:15120124,14016922
x1,474:16032169,14016922
g1,474:16250622,14016922
x1,474:17233664,14016922
g1,474:17452117,14016922
x1,474:17816207,14016922
x1,474:18125683,14016922
g1,474:18344136,14016922
x1,474:21111218,14016922
x1,474:22003237,14016922
g1,474:22221690,14016922
x1,474:22767825,14016922
g1,474:22986278,14016922
x1,474:23496004,14016922
x1,474:24169568,14016922
x1,474:26507021,14016922
g1,474:26725474,14016922
x1,474:28727967,14016922
g1,474:28946420,14016922
x1,474:31320284,14016922
g1,474:31611555,14016922
x1,474:32889509,14016922
g1,474:33107962,14016922
x1,474:33581278,14016922
x1,474:34149257,14016922
g1,474:34367710,14016922
x1,474:36861725,14016922
g1,474:37080178,14016922
x1,474:37626313,14016922
k1,474:37890293,14016922:263980
)
(1,475:13024788,14016922:0,0,127431
(1,475:13024788,14016922:0,215040,0
g1,475:13680148,14016922
g1,475:38545653,14016922
(1,475:38545653,14016922:655360,215040,0
k1,475:38678767,14016922:133114
x1,475:39201013,14016922
)
k1,475:13024789,14016922:-26176224
)
)
(1,475:13024788,14803354:24865505,455111,127431
x1,475:14632243,14803354
g1,474:14850696,14803354
x1,474:15378627,14803354
g1,474:15597080,14803354
x1,474:19711296,14803354
g1,474:19929749,14803354
x1,474:22569399,14803354
x1,474:22696830,14803354
g1,474:22915283,14803354
x1,474:25229074,14803354
g1,474:25447527,14803354
x1,474:28636951,14803354
x1,474:29314157,14803354
g1,474:29532610,14803354
x1,474:30588471,14803354
g1,474:30806924,14803354
x1,474:32336101,14803354
x1,474:32663782,14803354
x1,474:34138346,14803354
x1,474:34466027,14803354
x1,474:34593458,14803354
g1,474:34811911,14803354
x1,474:36122633,14803354
x1,474:36468518,14803354
g1,474:36686971,14803354
x1,474:37562606,14803354
k1,474:37890293,14803354:327687
)
(1,475:13024788,14803354:0,0,127431
(1,475:13024788,14803354:0,215040,0
g1,475:13680148,14803354
g1,475:38545653,14803354
(1,475:38545653,14803354:655360,215040,0
k1,475:38678767,14803354:133114
x1,475:39201013,14803354
)
k1,475:13024789,14803354:-26176224
)
)
(1,475:13024788,15589786:24865505,455111,127431
x1,475:13912350,15589786
x1,474:14980955,15589786
g1,474:15199408,15589786
x1,474:15742813,15589786
g1,474:15961266,15589786
x1,474:16613351,15589786
x1,474:19259640,15589786
x1,474:19752234,15589786
g1,474:19970687,15589786
x1,474:21238630,15589786
g1,474:21457083,15589786
x1,474:23449566,15589786
g1,474:23668019,15589786
x1,474:25444951,15589786
x1,474:26479139,15589786
g1,474:26697592,15589786
x1,474:28690075,15589786
g1,474:28908528,15589786
x1,474:31210751,15589786
x1,474:31337272,15589786
g1,474:31555725,15589786
x1,474:32606308,15589786
g1,474:32824761,15589786
x1,474:33331939,15589786
x1,474:34002044,15589786
x1,474:36048868,15589786
g1,474:36267321,15589786
x1,474:38009836,15589786
k1,474:37890293,15589786:7597
)
(1,475:13024788,15589786:0,0,127431
(1,475:13024788,15589786:0,215040,0
g1,475:13680148,15589786
g1,475:38545653,15589786
(1,475:38545653,15589786:655360,215040,0
k1,475:38678767,15589786:133114
x1,475:39201013,15589786
)
k1,475:13024789,15589786:-26176224
)
)
(1,475:13024788,16376218:24865505,455111,127431
x1,475:14526656,16376218
x1,475:15800970,16376218
g1,474:16019423,16376218
x1,474:18021916,16376218
g1,474:18240369,16376218
x1,474:20501365,16376218
g1,474:20719818,16376218
x1,474:22070591,16376218
x1,474:22928023,16376218
g1,474:23146476,16376218
x1,474:24202337,16376218
g1,474:24420790,16376218
x1,474:27187872,16376218
x1,474:28880890,16376218
g1,474:29099343,16376218
x1,474:29645478,16376218
g1,474:29863931,16376218
x1,474:32419837,16376218
x1,474:35702105,16376218
k1,474:37890293,16376218:2188188
)
(1,475:13024788,16376218:0,0,127431
(1,475:13024788,16376218:0,215040,0
g1,475:13680148,16376218
g1,475:38545653,16376218
(1,475:38545653,16376218:655360,215040,0
k1,475:38678767,16376218:133114
x1,475:39201013,16376218
)
k1,475:13024789,16376218:-26176224
)
)
(1,475:13024788,17162650:24865505,455111,127431
x1,475:15975734,17162650
g1,474:16194187,17162650
x1,474:18407851,17162650
g1,474:18626304,17162650
x1,474:19501939,17162650
g1,474:19720392,17162650
x1,474:20812662,17162650
x1,474:22695005,17162650
g1,474:22913458,17162650
x1,474:25134406,17162650
g1,474:25352859,17162650
x1,474:29436126,17162650
g1,474:29654579,17162650
x1,474:31114577,17162650
g1,474:31333030,17162650
x1,474:34577071,17162650
k1,475:36170112,17162650:1720181
k1,475:37890293,17162650:1720181
)
(1,475:13024788,17162650:0,0,127431
(1,475:13024788,17162650:0,215040,0
g1,475:13680148,17162650
g1,475:38545653,17162650
(1,475:38545653,17162650:655360,215040,0
k1,475:38678767,17162650:133114
x1,475:39201013,17162650
)
k1,475:13024789,17162650:-26176224
)
)
h1,475:13024788,17162650:0,0,127431
(1,477:13024788,17949082:24865505,455111,127431
h1,476:13024788,17949082:932339,0,0
x1,476:15063231,17949082
k1,476:15271982,17949082:208751
x1,476:17485975,17949082
k1,476:17694726,17949082:208751
x1,476:18943554,17949082
k1,476:19152306,17949082:208752
x1,476:19616156,17949082
x1,476:20172411,17949082
k1,476:20381162,17949082:208751
x1,476:22775341,17949082
k1,476:22984092,17949082:208751
x1,476:23558552,17949082
k1,476:23767303,17949082:208751
x1,476:24659323,17949082
k1,476:24868074,17949082:208751
x1,476:26188264,17949082
k1,476:26397016,17949082:208752
x1,476:27645844,17949082
k1,476:27854595,17949082:208751
x1,476:29032062,17949082
k1,476:29240813,17949082:208751
x1,476:30132832,17949082
x1,476:30471435,17949082
k1,476:30680186,17949082:208751
x1,476:31536525,17949082
x1,476:32375388,17949082
k1,476:32584139,17949082:208751
x1,476:33155032,17949082
x1,476:33833332,17949082
k1,476:34042084,17949082:208752
x1,476:34612977,17949082
k1,476:34821728,17949082:208751
x1,476:36215062,17949082
k1,476:36423813,17949082:208751
x1,476:37890293,17949082
k1,476:37890293,17949082:0
)
(1,477:13024788,17949082:0,0,127431
(1,477:13024788,17949082:0,215040,0
g1,477:13680148,17949082
g1,477:38545653,17949082
(1,477:38545653,17949082:655360,215040,0
k1,477:38678767,17949082:133114
x1,477:39201013,17949082
)
k1,477:13024789,17949082:-26176224
)
)
(1,477:13024788,18735514:24865505,455111,127431
x1,477:13925000,18735514
k1,476:14143314,18735514:218314
x1,476:16377643,18735514
k1,476:16595957,18735514:218314
x1,476:18832085,18735514
k1,476:19123309,18735514:291224
x1,476:20239571,18735514
k1,476:20457885,18735514:218314
x1,476:21322090,18735514
x1,476:22424149,18735514
k1,476:22642463,18735514:218314
x1,476:23830745,18735514
k1,476:24049059,18735514:218314
x1,476:26015119,18735514
k1,476:26233433,18735514:218314
x1,476:27212861,18735514
k1,476:27431175,18735514:218314
x1,476:29665504,18735514
k1,476:29883817,18735514:218313
x1,476:30243902,18735514
x1,476:31828476,18735514
k1,476:32046790,18735514:218314
x1,476:33362901,18735514
k1,476:33581215,18735514:218314
x1,476:33941300,18735514
x1,476:35111777,18735514
k1,476:35330091,18735514:218314
x1,476:37890293,18735514
k1,476:37890293,18735514:0
)
(1,477:13024788,18735514:0,0,127431
(1,477:13024788,18735514:0,215040,0
g1,477:13680148,18735514
g1,477:38545653,18735514
(1,477:38545653,18735514:655360,215040,0
k1,477:38678767,18735514:133114
x1,477:39201013,18735514
)
k1,477:13024789,18735514:-26176224
)
)
(1,477:13024788,19521946:24865505,455111,127431
x1,477:14208079,19521946
x1,476:15063691,19521946
g1,476:15282144,19521946
x1,476:15973915,19521946
g1,476:16192368,19521946
x1,476:17321045,19521946
g1,476:17539498,19521946
x1,476:19876953,19521946
g1,476:20095406,19521946
x1,476:20679770,19521946
g1,476:20898223,19521946
x1,476:22756902,19521946
g1,476:22975355,19521946
x1,476:25562211,19521946
x1,476:26308595,19521946
g1,476:26527048,19521946
x1,476:29004679,19521946
g1,476:29295950,19521946
x1,476:30424627,19521946
g1,476:30643080,19521946
x1,476:31917394,19521946
g1,476:32135847,19521946
x1,476:32758440,19521946
x1,476:33432006,19521946
x1,476:33668664,19521946
g1,476:33887117,19521946
x1,476:34433252,19521946
g1,476:34651705,19521946
x1,476:37092928,19521946
k1,476:37890293,19521946:888460
)
(1,477:13024788,19521946:0,0,127431
(1,477:13024788,19521946:0,215040,0
g1,477:13680148,19521946
g1,477:38545653,19521946
(1,477:38545653,19521946:655360,215040,0
k1,477:38678767,19521946:133114
x1,477:39201013,19521946
)
k1,477:13024789,19521946:-26176224
)
)
(1,477:13024788,20308378:24865505,455111,127431
x1,477:15282144,20308378
g1,476:15500597,20308378
$1,476:15500597,20308378
x1,476:15883573,20308378
(1,476:15883573,20406681:230742,282169,0
x1,476:16081547,20406681
)
x1,476:16409986,20308378
x1,476:17393757,20308378
$1,476:17393757,20308378
x1,476:17575802,20308378
g1,476:17794255,20308378
x1,476:18267571,20308378
x1,476:18835550,20308378
g1,476:19054003,20308378
x1,476:21753727,20308378
g1,476:21972180,20308378
x1,476:23468589,20308378
g1,476:23687042,20308378
x1,476:24888538,20308378
x1,476:26108238,20308378
g1,476:26326691,20308378
x1,476:28112551,20308378
x1,476:28969981,20308378
g1,476:29188434,20308378
x1,476:31380253,20308378
g1,476:31598706,20308378
x1,476:33319028,20308378
g1,476:33537481,20308378
x1,476:33865162,20308378
g1,476:34083615,20308378
x1,476:35689250,20308378
g1,476:35907703,20308378
x1,476:36712340,20308378
g1,476:36930793,20308378
x1,476:37458724,20308378
k1,476:37890293,20308378:431569
)
(1,477:13024788,20308378:0,0,127431
(1,477:13024788,20308378:0,215040,0
g1,477:13680148,20308378
g1,477:38545653,20308378
(1,477:38545653,20308378:655360,215040,0
k1,477:38678767,20308378:133114
x1,477:39201013,20308378
)
k1,477:13024789,20308378:-26176224
)
)
(1,477:13024788,21094810:24865505,455111,127431
x1,477:14735098,21094810
g1,476:14953551,21094810
x1,476:16009412,21094810
g1,476:16227865,21094810
x1,476:17638712,21094810
g1,476:17857165,21094810
x1,476:18732800,21094810
x1,476:21265042,21094810
g1,476:21483495,21094810
x1,476:22066039,21094810
g1,476:22284492,21094810
x1,476:24104940,21094810
g1,476:24323393,21094810
x1,476:24651074,21094810
g1,476:24869527,21094810
x1,476:25836186,21094810
g1,476:26054639,21094810
x1,476:29300499,21094810
g1,476:29518952,21094810
x1,476:30046883,21094810
g1,476:30265336,21094810
x1,476:30957107,21094810
g1,476:31175560,21094810
x1,476:32085784,21094810
g1,476:32304237,21094810
x1,476:33178053,21094810
x1,476:34474212,21094810
k1,477:36118683,21094810:1771611
k1,477:37890293,21094810:1771610
)
(1,477:13024788,21094810:0,0,127431
(1,477:13024788,21094810:0,215040,0
g1,477:13680148,21094810
g1,477:38545653,21094810
(1,477:38545653,21094810:655360,215040,0
k1,477:38678767,21094810:133114
x1,477:39201013,21094810
)
k1,477:13024789,21094810:-26176224
)
)
h1,477:13024788,21094810:0,0,127431
(1,479:13024788,21881242:24865505,455111,127431
h1,478:13024788,21881242:932339,0,0
x1,478:16241790,21881242
g1,478:16460243,21881242
x1,478:16988174,21881242
g1,478:17206627,21881242
x1,478:19738869,21881242
g1,478:19957322,21881242
x1,478:20397870,21881242
g1,478:20616323,21881242
x1,478:21526547,21881242
g1,478:21745000,21881242
x1,478:22072681,21881242
x1,478:22400362,21881242
x1,478:23876744,21881242
g1,478:24095197,21881242
x1,478:25369511,21881242
g1,478:25587964,21881242
x1,478:26024872,21881242
g1,478:26243325,21881242
x1,478:27171755,21881242
x1,478:27703324,21881242
g1,478:27921777,21881242
x1,478:28504321,21881242
g1,478:28722774,21881242
x1,478:29942476,21881242
x1,478:30215542,21881242
g1,478:30433995,21881242
x1,478:33570627,21881242
g1,478:33789080,21881242
x1,478:34480851,21881242
g1,478:34699304,21881242
x1,478:35026985,21881242
g1,478:35245438,21881242
x1,478:36851073,21881242
k1,478:37890293,21881242:1039220
)
(1,479:13024788,21881242:0,0,127431
(1,479:13024788,21881242:0,215040,0
g1,479:13680148,21881242
g1,479:38545653,21881242
(1,479:38545653,21881242:655360,215040,0
k1,479:38678767,21881242:133114
x1,479:39201013,21881242
)
k1,479:13024789,21881242:-26176224
)
)
(1,479:13024788,22667674:24865505,455111,127431
x1,479:14994513,22667674
g1,478:15212966,22667674
x1,478:15740897,22667674
g1,478:15959350,22667674
x1,478:17670573,22667674
g1,478:17889026,22667674
x1,478:18944887,22667674
g1,478:19163340,22667674
x1,478:20222841,22667674
g1,478:20441294,22667674
x1,478:20881842,22667674
g1,478:21100295,22667674
x1,478:21628226,22667674
g1,478:21846679,22667674
x1,478:22469272,22667674
x1,478:23761790,22667674
g1,478:23980243,22667674
x1,478:24526378,22667674
x1,478:26115627,22667674
g1,478:26334080,22667674
x1,478:27118694,22667674
g1,478:27337147,22667674
x1,478:28613280,22667674
x1,478:29887594,22667674
g1,478:30106047,22667674
x1,478:32807591,22667674
g1,478:33098862,22667674
x1,478:34682652,22667674
x1,478:36739759,22667674
k1,478:37890293,22667674:1174782
)
(1,479:13024788,22667674:0,0,127431
(1,479:13024788,22667674:0,215040,0
g1,479:13680148,22667674
g1,479:38545653,22667674
(1,479:38545653,22667674:655360,215040,0
k1,479:38678767,22667674:133114
x1,479:39201013,22667674
)
k1,479:13024789,22667674:-26176224
)
)
(1,479:13024788,23454106:24865505,455111,127431
x1,479:13882876,23454106
x1,478:14977263,23454106
g1,478:15195716,23454106
x1,478:17644838,23454106
g1,478:17863291,23454106
x1,478:18846515,23454106
x1,478:20580891,23454106
g1,478:20799344,23454106
x1,478:22765791,23454106
g1,478:22984244,23454106
x1,478:24791587,23454106
g1,478:25010040,23454106
x1,478:26046895,23454106
g1,478:26265348,23454106
x1,478:28660839,23454106
g1,478:28879292,23454106
x1,478:29344088,23454106
x1,478:30936586,23454106
x1,478:31561945,23454106
g1,478:31853216,23454106
x1,478:32961576,23454106
g1,478:33180029,23454106
x1,478:35666690,23454106
g1,478:35885143,23454106
x1,478:37905221,23454106
k1,478:37890293,23454106:9320
)
(1,479:13024788,23454106:0,0,127431
(1,479:13024788,23454106:0,215040,0
g1,479:13680148,23454106
g1,479:38545653,23454106
(1,479:38545653,23454106:655360,215040,0
k1,479:38678767,23454106:133114
x1,479:39201013,23454106
)
k1,479:13024789,23454106:-26176224
)
)
(1,479:13024788,24240538:24865505,455111,127431
x1,479:13610972,24240538
g1,478:13829425,24240538
x1,478:14239026,24240538
g1,478:14457479,24240538
x1,478:16989721,24240538
g1,478:17208174,24240538
x1,478:17681490,24240538
x1,478:18249469,24240538
g1,478:18467922,24240538
x1,478:21271413,24240538
g1,478:21489866,24240538
x1,478:22258095,24240538
k1,479:30028647,24240538:7861647
k1,479:37890293,24240538:7861646
)
(1,479:13024788,24240538:0,0,127431
(1,479:13024788,24240538:0,215040,0
g1,479:13680148,24240538
g1,479:38545653,24240538
(1,479:38545653,24240538:655360,215040,0
k1,479:38678767,24240538:133114
x1,479:39201013,24240538
)
k1,479:13024789,24240538:-26176224
)
)
h1,479:13024788,24240538:0,0,127431
(1,480:13024788,25026970:24865505,0,0
h1,480:13024788,25026970:932339,0,0
k1,480:25923710,25026970:11966583
k1,480:37890293,25026970:11966583
)
(1,482:20675546,25990973:17214747,898467,576976
(1,482:20675546,25990973:9563990,898467,576976
h1,482:20675546,25990973:0,0,0
(1,480:20675546,25990973:0,0,0
$1,480:20675546,25990973
(1,480:20675546,25204541:0,0,0
)
$1,480:20675546,25990973
)
h1,482:20675546,25990973:0,0,0
x1,482:21121556,25990973
(1,481:21121556,26089276:2059388,318577,0
x1,481:23148176,26089276
)
g1,482:23362984,25990973
x1,482:23872710,25990973
g1,482:24054750,25990973
(1,482:24054750,25990973:6184786,898467,576976
(1,482:24054750,25990973:6184786,898467,576976
h1,482:24054750,25990973:78643,0,0
[1,482:24133393,25990973:6027500,898467,576976
(1,482:24133393,25547617:6027500,455111,0
(1,481:24133393,25547617:6027500,455111,0
x1,481:24606709,25547617
x1,481:25644365,25547617
g1,481:25862818,25547617
x1,481:28449673,25547617
g1,481:28668126,25547617
x1,481:30160893,25547617
)
)
(1,482:24133393,26440517:6027500,455111,127431
k1,482:24340922,26440517:207529
(1,481:24340922,26440517:5612442,455111,127431
x1,481:25742668,26440517
x1,481:26088553,26440517
x1,481:26654712,26440517
g1,481:26873165,26440517
x1,481:27401096,26440517
g1,481:27619549,26440517
x1,481:29953364,26440517
)
k1,482:30160893,26440517:207529
)
]
h1,482:30160893,25990973:78643,0,0
)
)
)
(1,482:36878559,25990973:1011734,491520,163840
(1,482:36878559,25990973:1011734,491520,163840
x1,482:37712107,25990973
x1,482:37966970,25990973
)
)
)
(1,487:13024788,27481812:24865505,455111,127431
h1,484:13024788,27481812:932339,0,0
x1,484:15235081,27481812
g1,484:15453534,27481812
x1,484:17789168,27481812
g1,484:18007621,27481812
x1,484:18956075,27481812
x1,484:20379665,27481812
g1,484:20598118,27481812
x1,484:20925799,27481812
g1,484:21144252,27481812
x1,484:22784475,27481812
g1,484:23002928,27481812
x1,484:25842829,27481812
g1,484:26061282,27481812
x1,484:26589213,27481812
g1,484:26807666,27481812
x1,484:27717890,27481812
g1,484:27936343,27481812
x1,484:28810159,27481812
x1,484:30106318,27481812
g1,484:30324771,27481812
x1,484:31495318,27481812
x1,484:32991728,27481812
x1,484:34619206,27481812
g1,484:34837659,27481812
x1,484:35787933,27481812
x1,484:37116860,27481812
k1,484:37890293,27481812:773433
)
(1,487:13024788,27481812:0,0,127431
(1,487:13024788,27481812:0,215040,0
g1,487:13680148,27481812
g1,487:38545653,27481812
(1,487:38545653,27481812:655360,215040,0
k1,487:38678767,27481812:133114
x1,487:39201013,27481812
)
k1,487:13024789,27481812:-26176224
)
)
(1,487:13024788,28268244:24865505,455111,127431
x1,487:15296779,28268244
g1,484:15515232,28268244
x1,484:15952140,28268244
g1,484:16170593,28268244
x1,484:16611141,28268244
g1,484:16829594,28268244
x1,484:20146452,28268244
g1,484:20364905,28268244
x1,484:21149519,28268244
g1,484:21367972,28268244
x1,484:22897149,28268244
x1,484:24426326,28268244
x1,484:24662984,28268244
g1,484:24881437,28268244
x1,484:25427572,28268244
g1,484:25646025,28268244
x1,484:25973706,28268244
g1,484:26192159,28268244
x1,484:27684926,28268244
x1,484:29822132,28268244
x1,484:30095198,28268244
g1,484:30313651,28268244
x1,484:30969012,28268244
x1,484:33628688,28268244
x1,484:33865346,28268244
g1,484:34083799,28268244
x1,484:34939411,28268244
x1,484:35576567,28268244
g1,484:35795020,28268244
x1,484:37069334,28268244
k1,484:37890293,28268244:820959
)
(1,487:13024788,28268244:0,0,127431
(1,487:13024788,28268244:0,215040,0
g1,487:13680148,28268244
g1,487:38545653,28268244
(1,487:38545653,28268244:655360,215040,0
k1,487:38678767,28268244:133114
x1,487:39201013,28268244
)
k1,487:13024789,28268244:-26176224
)
)
(1,487:13024788,29054676:24865505,455111,127431
x1,487:15651695,29054676
x1,484:16328901,29054676
g1,484:16620172,29054676
x1,484:17548601,29054676
k1,485:16620172,29054676:18205
x1,485:18404212,29054676
g1,485:18622665,29054676
x1,485:19645755,29054676
g1,485:19864208,29054676
x1,485:20304756,29054676
g1,485:20523209,29054676
x1,485:21433433,29054676
g1,485:21651886,29054676
x1,485:23581563,29054676
x1,485:23818221,29054676
g1,485:24036674,29054676
x1,485:24564605,29054676
g1,485:24783058,29054676
x1,485:26827421,29054676
g1,485:27045874,29054676
x1,485:28578690,29054676
g1,485:28797143,29054676
x1,485:31149161,29054676
g1,485:31367614,29054676
x1,485:31950158,29054676
g1,485:32168611,29054676
x1,485:33557612,29054676
g1,485:33776065,29054676
x1,485:34686289,29054676
g1,485:34904742,29054676
x1,485:36945465,29054676
k1,485:37890293,29054676:944828
)
(1,487:13024788,29054676:0,0,127431
(1,487:13024788,29054676:0,215040,0
g1,487:13680148,29054676
g1,487:38545653,29054676
(1,487:38545653,29054676:655360,215040,0
k1,487:38678767,29054676:133114
x1,487:39201013,29054676
)
k1,487:13024789,29054676:-26176224
)
)
(1,487:13024788,29841108:24865505,455111,127431
x1,487:13898604,29841108
x1,485:14936260,29841108
g1,485:15154713,29841108
x1,485:17854437,29841108
g1,485:18072890,29841108
x1,485:18619025,29841108
g1,485:18837478,29841108
x1,485:20239225,29841108
x1,485:21553588,29841108
g1,485:21844859,29841108
x1,485:23994809,29841108
g1,485:24213262,29841108
x1,485:25087078,29841108
x1,485:26201192,29841108
g1,485:26419645,29841108
x1,485:27402687,29841108
g1,485:27621140,29841108
x1,485:27985230,29841108
x1,485:28294706,29841108
g1,485:28513159,29841108
x1,485:30042336,29841108
x1,485:30370017,29841108
x1,485:31007173,29841108
g1,485:31225626,29841108
x1,485:31808170,29841108
g1,485:32026623,29841108
x1,485:34050960,29841108
g1,485:34269413,29841108
x1,485:35543727,29841108
g1,485:35762180,29841108
x1,485:37764674,29841108
k1,485:37890293,29841108:125619
)
(1,487:13024788,29841108:0,0,127431
(1,487:13024788,29841108:0,215040,0
g1,487:13680148,29841108
g1,487:38545653,29841108
(1,487:38545653,29841108:655360,215040,0
k1,487:38678767,29841108:133114
x1,487:39201013,29841108
)
k1,487:13024789,29841108:-26176224
)
)
(1,487:13024788,30627540:24865505,455111,127431
x1,487:15251196,30627540
g1,485:15469649,30627540
x1,485:16634736,30627540
g1,485:16853189,30627540
x1,485:18127502,30627540
g1,485:18345955,30627540
x1,485:20552337,30627540
g1,485:20770790,30627540
x1,485:22664057,30627540
g1,485:22882510,30627540
x1,485:24378919,30627540
g1,485:24597372,30627540
x1,485:25181736,30627540
g1,485:25400189,30627540
x1,485:25909915,30627540
x1,485:26729117,30627540
g1,485:26947570,30627540
x1,485:28950063,30627540
g1,485:29168516,30627540
x1,485:30320859,30627540
x1,485:31291156,30627540
g1,485:31509609,30627540
x1,485:33730557,30627540
g1,485:33949010,30627540
x1,485:36788911,30627540
k1,485:37890293,30627540:1101382
)
(1,487:13024788,30627540:0,0,127431
(1,487:13024788,30627540:0,215040,0
g1,487:13680148,30627540
g1,487:38545653,30627540
(1,487:38545653,30627540:655360,215040,0
k1,487:38678767,30627540:133114
x1,487:39201013,30627540
)
k1,487:13024789,30627540:-26176224
)
)
(1,487:13024788,31413972:24865505,491520,163840
x1,487:15557032,31413972
x1,485:15830098,31413972
g1,485:16048551,31413972
x1,485:16412641,31413972
x1,485:19765907,31413972
g1,485:20057178,31413972
x1,485:21185855,31413972
g1,486:21404308,31413972
x1,486:23352190,31413972
x1,486:24244210,31413972
g1,486:24462663,31413972
x1,486:26776454,31413972
g1,486:26994907,31413972
x1,486:28272861,31413972
g1,486:28491314,31413972
x1,486:30349993,31413972
g1,486:30568446,31413972
x1,486:31442262,31413972
x1,486:32297873,31413972
g1,486:32516326,31413972
x1,486:34775504,31413972
g1,486:34993957,31413972
x1,486:36268271,31413972
k1,486:37890293,31413972:1713117
)
(1,487:13024788,31413972:0,0,163840
(1,487:13024788,31413972:0,215040,0
g1,487:13680148,31413972
g1,487:38545653,31413972
(1,487:38545653,31413972:655360,215040,0
k1,487:38678767,31413972:133114
x1,487:39201013,31413972
)
k1,487:13024789,31413972:-26176224
)
)
(1,487:13024788,32200404:24865505,491520,163840
x1,487:15100101,32200404
g1,486:15318554,32200404
x1,486:16228778,32200404
g1,486:16447231,32200404
x1,486:17721546,32200404
g1,486:17939999,32200404
x1,486:18995860,32200404
g1,486:19214313,32200404
x1,486:21185859,32200404
g1,486:21404312,32200404
x1,486:22314536,32200404
g1,486:22532989,32200404
x1,486:25962713,32200404
g1,486:26181166,32200404
x1,486:26621714,32200404
g1,486:26840167,32200404
x1,486:29354206,32200404
g1,486:29572659,32200404
x1,486:29936749,32200404
x1,486:30264430,32200404
g1,486:30482883,32200404
x1,486:32742061,32200404
g1,486:32960514,32200404
x1,486:35274305,32200404
g1,486:35492758,32200404
x1,486:37244029,32200404
k1,486:37890293,32200404:773404
)
(1,487:13024788,32200404:0,0,163840
(1,487:13024788,32200404:0,215040,0
g1,487:13680148,32200404
g1,487:38545653,32200404
(1,487:38545653,32200404:655360,215040,0
k1,487:38678767,32200404:133114
x1,487:39201013,32200404
)
k1,487:13024789,32200404:-26176224
)
)
(1,487:13024788,32986836:24865505,455111,127431
x1,487:15085536,32986836
g1,486:15303989,32986836
x1,486:17690599,32986836
g1,486:17909052,32986836
x1,486:18491596,32986836
x1,486:19278030,32986836
g1,486:19496483,32986836
x1,486:19969799,32986836
x1,486:20790819,32986836
g1,486:21009272,32986836
x1,486:22287226,32986836
g1,486:22505679,32986836
x1,486:23088223,32986836
g1,486:23306676,32986836
x1,486:25565854,32986836
g1,486:25784307,32986836
x1,486:27025853,32986836
g1,486:27244306,32986836
x1,486:28445802,32986836
x1,486:29410641,32986836
g1,486:29629094,32986836
x1,486:29993184,32986836
x1,486:31249294,32986836
x1,486:32177723,32986836
g1,486:32396176,32986836
x1,486:32760266,32986836
x1,486:35035826,32986836
x1,486:35804055,32986836
g1,486:36022508,32986836
x1,486:37078369,32986836
k1,486:37890293,32986836:811924
)
(1,487:13024788,32986836:0,0,127431
(1,487:13024788,32986836:0,215040,0
g1,487:13680148,32986836
g1,487:38545653,32986836
(1,487:38545653,32986836:655360,215040,0
k1,487:38678767,32986836:133114
x1,487:39201013,32986836
)
k1,487:13024789,32986836:-26176224
)
)
(1,487:13024788,33773268:24865505,455111,127431
x1,487:14850696,33773268
g1,486:15069149,33773268
x1,486:15979373,33773268
g1,486:16197826,33773268
x1,486:18457004,33773268
g1,486:18675457,33773268
x1,486:20204634,33773268
g1,486:20423087,33773268
x1,486:21407950,33773268
g1,486:21626403,33773268
x1,486:22318174,33773268
g1,486:22536627,33773268
x1,486:22864308,33773268
g1,486:23082761,33773268
x1,486:24247848,33773268
x1,486:25431139,33773268
g1,486:25649592,33773268
x1,486:26923906,33773268
g1,486:27142359,33773268
x1,486:29144853,33773268
g1,486:29363306,33773268
x1,486:31120038,33773268
g1,486:31338491,33773268
x1,486:33532133,33773268
x1,486:33659564,33773268
g1,486:33878017,33773268
x1,486:34788241,33773268
g1,486:35006694,33773268
x1,486:36575920,33773268
g1,486:36794373,33773268
x1,486:37322304,33773268
k1,486:37890293,33773268:567989
)
(1,487:13024788,33773268:0,0,127431
(1,487:13024788,33773268:0,215040,0
g1,487:13680148,33773268
g1,487:38545653,33773268
(1,487:38545653,33773268:655360,215040,0
k1,487:38678767,33773268:133114
x1,487:39201013,33773268
)
k1,487:13024789,33773268:-26176224
)
)
(1,487:13024788,34559700:24865505,455111,127431
x1,487:15557030,34559700
g1,486:15775483,34559700
x1,486:18089274,34559700
g1,486:18307727,34559700
x1,486:20353909,34559700
g1,486:20572362,34559700
x1,486:21482586,34559700
g1,486:21701039,34559700
x1,486:24014830,34559700
g1,486:24233283,34559700
x1,486:24761214,34559700
x1,486:26528871,34559700
x1,486:26765529,34559700
g1,486:26983982,34559700
x1,486:27530117,34559700
g1,486:27748570,34559700
x1,486:29842088,34559700
g1,486:30060541,34559700
x1,486:33197173,34559700
g1,486:33415626,34559700
x1,486:34107397,34559700
g1,486:34325850,34559700
x1,486:35454527,34559700
g1,486:35672980,34559700
x1,486:37457020,34559700
x1,486:37693678,34559700
k1,486:37890293,34559700:214310
)
(1,487:13024788,34559700:0,0,127431
(1,487:13024788,34559700:0,215040,0
g1,487:13680148,34559700
g1,487:38545653,34559700
(1,487:38545653,34559700:655360,215040,0
k1,487:38678767,34559700:133114
x1,487:39201013,34559700
)
k1,487:13024789,34559700:-26176224
)
)
(1,487:13024788,35346132:24865505,455111,127431
x1,487:14481148,35346132
g1,486:14772419,35346132
x1,486:15245735,35346132
x1,486:15518802,35346132
g1,486:15737255,35346132
x1,486:16101345,35346132
x1,486:16410821,35346132
g1,486:16629274,35346132
x1,486:17175409,35346132
x1,486:19525607,35346132
g1,486:19744060,35346132
x1,486:20290195,35346132
x1,486:20854534,35346132
g1,486:21072987,35346132
x1,486:22349120,35346132
x1,486:22822436,35346132
x1,486:23934730,35346132
g1,486:24153183,35346132
x1,486:26155676,35346132
g1,486:26374129,35346132
x1,486:27322583,35346132
x1,486:29172155,35346132
g1,486:29390608,35346132
x1,486:32725671,35346132
g1,486:32944124,35346132
x1,486:33490259,35346132
g1,486:33708712,35346132
x1,486:34218438,35346132
x1,486:34892002,35346132
x1,486:37229455,35346132
k1,486:37890293,35346132:660838
)
(1,487:13024788,35346132:0,0,127431
(1,487:13024788,35346132:0,215040,0
g1,487:13680148,35346132
g1,487:38545653,35346132
(1,487:38545653,35346132:655360,215040,0
k1,487:38678767,35346132:133114
x1,487:39201013,35346132
)
k1,487:13024789,35346132:-26176224
)
)
(1,487:13024788,36132564:24865505,455111,127431
x1,487:13680149,36132564
x1,486:16339825,36132564
x1,486:17017031,36132564
g1,486:17235484,36132564
x1,486:17672392,36132564
g1,486:17890845,36132564
x1,486:18331393,36132564
g1,486:18549846,36132564
x1,486:19642116,36132564
x1,486:21318750,36132564
x1,486:21591816,36132564
g1,486:21810269,36132564
x1,486:22392813,36132564
g1,486:22611266,36132564
x1,486:23525130,36132564
g1,486:23743583,36132564
x1,486:26057374,36132564
g1,486:26275827,36132564
x1,486:28278320,36132564
x1,486:29042909,36132564
g1,486:29261362,36132564
x1,486:31120041,36132564
g1,486:31338494,36132564
x1,486:34052781,36132564
k1,487:35907967,36132564:1982326
k1,487:37890293,36132564:1982326
)
(1,487:13024788,36132564:0,0,127431
(1,487:13024788,36132564:0,215040,0
g1,487:13680148,36132564
g1,487:38545653,36132564
(1,487:38545653,36132564:655360,215040,0
k1,487:38678767,36132564:133114
x1,487:39201013,36132564
)
k1,487:13024789,36132564:-26176224
)
)
h1,487:13024788,36132564:0,0,127431
(1,489:13024788,36918996:24865505,455111,127431
h1,488:13024788,36918996:932339,0,0
x1,488:15209522,36918996
k1,488:15426094,36918996:216572
x1,488:17927317,36918996
x1,488:18248080,36918996
k1,488:18464651,36918996:216571
x1,488:19089065,36918996
x1,488:21514631,36918996
k1,488:21731579,36918996:216948
x1,488:23305101,36918996
k1,488:23521672,36918996:216571
x1,488:24199607,36918996
k1,488:24416179,36918996:216572
x1,488:26630172,36918996
k1,488:26846743,36918996:216571
x1,488:28273975,36918996
k1,488:28490923,36918996:216948
x1,488:30972521,36918996
k1,488:31189093,36918996:216572
x1,488:33205058,36918996
x1,488:33328848,36918996
k1,488:33545796,36918996:216948
x1,488:34402135,36918996
x1,488:35240998,36918996
k1,488:35457569,36918996:216571
x1,488:36638602,36918996
k1,488:36855550,36918996:216948
x1,488:37890293,36918996
k1,488:37890293,36918996:0
)
(1,489:13024788,36918996:0,0,127431
(1,489:13024788,36918996:0,215040,0
g1,489:13680148,36918996
g1,489:38545653,36918996
(1,489:38545653,36918996:655360,215040,0
k1,489:38678767,36918996:133114
x1,489:39201013,36918996
)
k1,489:13024789,36918996:-26176224
)
)
(1,489:13024788,37705428:24865505,455111,127431
x1,489:15292302,37705428
k1,488:15509482,37705428:217180
x1,488:18153428,37705428
k1,488:18370862,37705428:217434
x1,488:20413585,37705428
k1,488:20630765,37705428:217180
x1,488:21808232,37705428
k1,488:22025412,37705428:217180
x1,488:22917432,37705428
k1,488:23134612,37705428:217180
x1,488:24420904,37705428
x1,488:25655823,37705428
k1,488:25873003,37705428:217180
x1,488:26229811,37705428
x1,488:27694143,37705428
k1,488:27911323,37705428:217180
x1,488:29964752,37705428
x1,488:30858191,37705428
k1,488:31075371,37705428:217180
x1,488:31507108,37705428
k1,488:31724287,37705428:217179
x1,488:32651988,37705428
k1,488:32869168,37705428:217180
x1,488:34064475,37705428
k1,488:34281655,37705428:217180
x1,488:36638370,37705428
k1,488:36855550,37705428:217180
x1,488:37890293,37705428
k1,488:37890293,37705428:0
)
(1,489:13024788,37705428:0,0,127431
(1,489:13024788,37705428:0,215040,0
g1,489:13680148,37705428
g1,489:38545653,37705428
(1,489:38545653,37705428:655360,215040,0
k1,489:38678767,37705428:133114
x1,489:39201013,37705428
)
k1,489:13024789,37705428:-26176224
)
)
(1,489:13024788,38491860:24865505,455111,127431
x1,489:13570923,38491860
x1,488:16687529,38491860
g1,488:16905982,38491860
x1,488:17889025,38491860
g1,488:18107478,38491860
x1,488:19203388,38491860
g1,488:19421841,38491860
x1,488:22188923,38491860
x1,488:23590668,38491860
g1,488:23809121,38491860
x1,488:24355256,38491860
g1,488:24573709,38491860
x1,488:26765528,38491860
g1,488:26983981,38491860
x1,488:28258295,38491860
g1,488:28476748,38491860
x1,488:30479242,38491860
g1,488:30697695,38491860
x1,488:34811911,38491860
g1,488:35030364,38491860
x1,488:37808365,38491860
k1,488:37890293,38491860:209068
)
(1,489:13024788,38491860:0,0,127431
(1,489:13024788,38491860:0,215040,0
g1,489:13680148,38491860
g1,489:38545653,38491860
(1,489:38545653,38491860:655360,215040,0
k1,489:38678767,38491860:133114
x1,489:39201013,38491860
)
k1,489:13024789,38491860:-26176224
)
)
(1,489:13024788,39278292:24865505,455111,127431
x1,489:14261258,39278292
k1,488:14479474,39278292:218216
x1,488:16238537,39278292
x1,488:16615735,39278292
k1,488:16833951,39278292:218216
x1,488:18883796,39278292
k1,488:19102012,39278292:218216
x1,488:21597008,39278292
k1,488:21815224,39278292:218216
x1,488:23664035,39278292
k1,488:23882299,39278292:218264
x1,488:26402421,39278292
x1,488:26980398,39278292
x1,488:28164819,39278292
k1,488:28383035,39278292:218216
x1,488:31220869,39278292
k1,488:31439085,39278292:218216
x1,488:31959625,39278292
k1,488:32177841,39278292:218216
x1,488:33705355,39278292
x1,488:33974343,39278292
k1,488:34192559,39278292:218216
x1,488:35233638,39278292
k1,488:35451854,39278292:218216
x1,488:37914541,39278292
k1,488:37890293,39278292:0
)
(1,489:13024788,39278292:0,0,127431
(1,489:13024788,39278292:0,215040,0
g1,489:13680148,39278292
g1,489:38545653,39278292
(1,489:38545653,39278292:655360,215040,0
k1,489:38678767,39278292:133114
x1,489:39201013,39278292
)
k1,489:13024789,39278292:-26176224
)
)
(1,489:13024788,40064724:24865505,455111,127431
x1,489:14519376,40064724
g1,488:14737829,40064724
x1,488:16711193,40064724
g1,488:16929646,40064724
x1,488:18154808,40064724
g1,488:18373261,40064724
x1,488:19683983,40064724
x1,488:20029868,40064724
g1,488:20248321,40064724
x1,488:21231363,40064724
g1,488:21449816,40064724
x1,488:21813906,40064724
x1,488:22123382,40064724
g1,488:22341835,40064724
x1,488:24635601,40064724
g1,488:24854054,40064724
x1,488:25400189,40064724
g1,488:25618642,40064724
x1,488:25964528,40064724
x1,488:27644802,40064724
g1,488:27863255,40064724
x1,488:29865748,40064724
g1,488:30084201,40064724
x1,488:30739562,40064724
x1,488:33399238,40064724
x1,488:34076444,40064724
k1,489:35919799,40064724:1970495
k1,489:37890293,40064724:1970494
)
(1,489:13024788,40064724:0,0,127431
(1,489:13024788,40064724:0,215040,0
g1,489:13680148,40064724
g1,489:38545653,40064724
(1,489:38545653,40064724:655360,215040,0
k1,489:38678767,40064724:133114
x1,489:39201013,40064724
)
k1,489:13024789,40064724:-26176224
)
)
h1,489:13024788,40064724:0,0,127431
(1,490:13024788,41899274:24865505,546132,152916
(1,490:13024788,41899274:0,0,0
g1,490:13024788,41899274
)
(1,490:13024788,41899274:0,0,0
(1,490:13024788,41899274:0,0,0
(1,490:13024788,40981770:0,0,0
)
)
g1,490:13024788,41899274
)
x1,490:17980038,41899274
x1,490:18422406,41899274
g1,490:18717318,41899274
x1,490:20130438,41899274
g1,490:20425350,41899274
x1,490:21246371,41899274
x1,490:25934471,41899274
x1,490:26376839,41899274
k1,490:32117199,41899274:5773095
k1,490:37890293,41899274:5773094
)
(1,490:13024788,41899274:0,0,152916
(1,490:13024788,41899274:0,215040,0
g1,490:13680148,41899274
g1,490:38545653,41899274
(1,490:38545653,41899274:655360,215040,0
k1,490:38678767,41899274:133114
x1,490:39201013,41899274
)
k1,490:13024789,41899274:-26176224
)
)
h1,490:13024788,41899274:0,0,152916
(1,493:13024788,43108958:24865505,455111,127431
x1,493:13474511,43108958
x1,492:13747578,43108958
g1,492:13966031,43108958
x1,492:16259795,43108958
g1,492:16478248,43108958
x1,492:18480741,43108958
g1,492:18699194,43108958
x1,492:20088196,43108958
g1,492:20306649,43108958
x1,492:21362510,43108958
g1,492:21580963,43108958
x1,492:24093184,43108958
g1,492:24311637,43108958
x1,492:24839568,43108958
g1,492:25058021,43108958
x1,492:25968245,43108958
g1,492:26186698,43108958
x1,492:28718942,43108958
x1,492:28992008,43108958
g1,492:29210461,43108958
x1,492:30084277,43108958
x1,492:31380436,43108958
g1,492:31598889,43108958
x1,492:32072205,43108958
x1,492:32345271,43108958
g1,492:32563724,43108958
x1,492:34274946,43108958
x1,492:34602627,43108958
x1,492:35239783,43108958
g1,492:35458236,43108958
x1,492:35713099,43108958
x1,492:36168210,43108958
x1,492:36477686,43108958
k1,492:37890293,43108958:1412607
)
(1,493:13024788,43108958:0,0,127431
(1,493:13024788,43108958:0,215040,0
g1,493:13680148,43108958
g1,493:38545653,43108958
(1,493:38545653,43108958:655360,215040,0
k1,493:38678767,43108958:133114
x1,493:39201013,43108958
)
k1,493:13024789,43108958:-26176224
)
)
(1,493:13024788,43895390:24865505,491520,163840
x1,493:16219166,43895390
x1,492:17382518,43895390
k1,492:17600007,43895390:217489
x1,492:20812536,43895390
k1,492:21030026,43895390:217490
x1,492:23409475,43895390
k1,492:23626964,43895390:217489
x1,492:24171461,43895390
x1,492:26803135,43895390
k1,492:27020624,43895390:217489
x1,492:28744860,43895390
k1,492:28962349,43895390:217489
x1,492:29797241,43895390
x1,492:32123999,43895390
k1,492:32414788,43895390:290789
x1,492:33149858,43895390
x1,492:33966657,43895390
k1,492:34184146,43895390:217489
x1,492:34783092,43895390
x1,492:37890293,43895390
k1,492:37890293,43895390:0
)
(1,493:13024788,43895390:0,0,163840
(1,493:13024788,43895390:0,215040,0
g1,493:13680148,43895390
g1,493:38545653,43895390
(1,493:38545653,43895390:655360,215040,0
k1,493:38678767,43895390:133114
x1,493:39201013,43895390
)
k1,493:13024789,43895390:-26176224
)
)
(1,493:13024788,44681822:24865505,491520,163840
x1,493:13953217,44681822
x1,492:15027281,44681822
x1,492:17361096,44681822
g1,492:17579549,44681822
x1,492:21324214,44681822
g1,492:21542667,44681822
x1,492:23745410,44681822
g1,492:23963863,44681822
x1,492:25019724,44681822
g1,492:25238177,44681822
x1,492:27604761,44681822
g1,492:27823214,44681822
x1,492:30007754,44681822
x1,492:30280820,44681822
g1,492:30499273,44681822
x1,492:34171119,44681822
g1,492:34389572,44681822
x1,492:36874485,44681822
k1,492:37890293,44681822:1142948
)
(1,493:13024788,44681822:0,0,163840
(1,493:13024788,44681822:0,215040,0
g1,493:13680148,44681822
g1,493:38545653,44681822
(1,493:38545653,44681822:655360,215040,0
k1,493:38678767,44681822:133114
x1,493:39201013,44681822
)
k1,493:13024789,44681822:-26176224
)
)
(1,493:13024788,45468254:24865505,455111,127431
x1,493:14679646,45468254
g1,492:14898099,45468254
x1,492:16682139,45468254
x1,492:17322937,45468254
g1,492:17541390,45468254
x1,492:18014706,45468254
x1,492:18835726,45468254
g1,492:19054179,45468254
x1,492:21129491,45468254
g1,492:21347944,45468254
x1,492:21930488,45468254
g1,492:22148941,45468254
x1,492:23097395,45468254
x1,492:24262482,45468254
g1,492:24480935,45468254
x1,492:24845025,45468254
x1,492:25809864,45468254
g1,492:26028317,45468254
x1,492:27739540,45468254
g1,492:27957993,45468254
x1,492:29013854,45468254
g1,492:29232307,45468254
x1,492:29742033,45468254
x1,492:30561235,45468254
g1,492:30779688,45468254
x1,492:34369614,45468254
g1,492:34588067,45468254
x1,492:35115998,45468254
g1,492:35334451,45468254
x1,492:36208267,45468254
x1,492:37063878,45468254
k1,492:37890293,45468254:826415
)
(1,493:13024788,45468254:0,0,127431
(1,493:13024788,45468254:0,215040,0
g1,493:13680148,45468254
g1,493:38545653,45468254
(1,493:38545653,45468254:655360,215040,0
k1,493:38678767,45468254:133114
x1,493:39201013,45468254
)
k1,493:13024789,45468254:-26176224
)
)
]
(1,493:13024788,49020595:24865505,1290439,235932
(1,493:13024788,49020595:24865505,1290439,235932
g1,493:2368143,49020595
(1,493:2368143,49020595:35522150,1290439,235932
[1,493:2368143,49020595:35522150,1290439,235932
(1,493:2368143,49020595:35522150,550500,235932
(1,493:2368143,49020595:0,550500,235932
[1,493:2368143,49020595:35522150,550500,235932
(1,493:2368143,49020595:35522150,550500,235932
h1,493:2368143,49020595:0,0,0
x1,493:4288714,49020595
x1,493:4634599,49020595
x1,493:5200758,49020595
g1,493:5419211,49020595
x1,493:6256618,49020595
g1,493:6475071,49020595
x1,493:7785795,49020595
r1,493:7785795,49020595:0,786432,235932
k1,493:22838044,49020595:15052249
k1,493:37890293,49020595:15052249
)
]
k1,493:2368141,49020595:-35522152
)
g1,493:2368143,49020595
[1,493:2368143,49020595:35522150,0,0
(1,493:2368143,49020595:35522150,0,0
k1,493:20129219,49020595:17761076
h1,493:20129219,49020595:0,0,0
g1,493:20129219,49020595
k1,493:37890295,49020595:17761076
)
]
g1,493:37890293,49020595
(1,493:37890293,49020595:0,550500,235932
k1,493:2368141,49020595:-35522152
[1,493:2368141,49020595:35522150,550500,235932
(1,493:2368141,49020595:35522150,550500,235932
k1,493:36579565,49020595:34211424
h1,493:36579565,49020595:0,0,0
x1,493:37234927,49020595
x1,493:37890289,49020595
r1,493:37890289,49020595:0,786432,235932
g1,493:37890289,49020595
g1,493:37890289,49020595
)
]
)
)
]
)
g1,493:37890293,49020595
)
)
]
]
]
!50249
}8
!10
{9
[1,538:4736286,49020595:33154007,44284309,235932
(1,538:4736286,4736286:0,0,0
[1,538:0,4736286:0,0,0
(1,538:0,0:0,0,0
g1,538:0,0
)
]
)
[1,538:4736286,4736286:0,0,0
(1,538:4736286,1535259:0,0,0
k1,538:4736286,1535259:-8222721
)
]
[1,538:4736286,49020595:33154007,44284309,235932
[1,538:13024788,49020595:24865505,47419555,235932
[1,538:13024788,2387472:24865505,786432,0
(1,538:13024788,2387472:24865505,0,0
(1,538:13024788,2387472:24865505,0,0
g1,538:2368143,2387472
(1,538:2368143,2387472:35522150,0,0
[1,538:2368143,2387472:35522150,0,0
(1,538:2368143,2387472:35522150,0,0
(1,538:2368143,2387472:0,0,0
[1,538:2368143,2387472:35522150,0,0
(1,538:2368143,2387472:35522150,0,0
h1,538:2368143,2387472:0,0,0
k1,538:20129219,2387472:17761076
k1,538:37890295,2387472:17761076
)
]
k1,538:2368141,2387472:-35522152
)
g1,538:2368143,2387472
[1,538:2368143,2387472:35522150,0,0
(1,538:2368143,2387472:35522150,0,0
k1,538:20129219,2387472:17761076
h1,538:20129219,2387472:0,0,0
g1,538:20129219,2387472
k1,538:37890295,2387472:17761076
)
]
g1,538:37890293,2387472
(1,538:37890293,2387472:0,0,0
k1,538:2368141,2387472:-35522152
[1,538:2368141,2387472:35522150,0,0
(1,538:2368141,2387472:35522150,0,0
k1,538:37890293,2387472:35522152
h1,538:37890293,2387472:0,0,0
g1,538:37890293,2387472
g1,538:37890293,2387472
)
]
)
)
]
)
g1,538:37890293,2387472
)
)
]
[1,538:13024788,45468380:24865505,41442508,0
(1,493:13024788,4681232:24865505,455111,127431
x1,493:16343465,4681232
g1,492:16561918,4681232
x1,492:18964911,4681232
g1,492:19183364,4681232
x1,492:21808450,4681232
g1,492:22026903,4681232
x1,492:22609447,4681232
g1,492:22827900,4681232
x1,492:26037351,4681232
g1,492:26255804,4681232
x1,492:27566526,4681232
x1,492:27912411,4681232
g1,492:28130864,4681232
x1,492:30375476,4681232
g1,492:30593929,4681232
x1,492:31576971,4681232
x1,492:33526671,4681232
g1,492:33745124,4681232
x1,492:35132306,4681232
g1,492:35350759,4681232
x1,492:35933303,4681232
k1,492:37890293,4681232:1956990
)
(1,493:13024788,4681232:0,0,127431
(1,493:13024788,4681232:0,215040,0
g1,493:13680148,4681232
g1,493:38545653,4681232
(1,493:38545653,4681232:655360,215040,0
k1,493:38678767,4681232:133114
x1,493:39201013,4681232
)
k1,493:13024789,4681232:-26176224
)
)
(1,493:13024788,5467664:24865505,455111,0
x1,493:15882895,5467664
g1,492:16101348,5467664
x1,492:17544964,5467664
x1,492:17818030,5467664
g1,492:18036483,5467664
x1,492:19079600,5467664
g1,492:19298053,5467664
x1,492:22152513,5467664
x1,492:22829719,5467664
k1,493:30296436,5467664:7593857
k1,493:37890293,5467664:7593857
)
(1,493:13024788,5467664:0,0,0
(1,493:13024788,5467664:0,215040,0
g1,493:13680148,5467664
g1,493:38545653,5467664
(1,493:38545653,5467664:655360,215040,0
k1,493:38678767,5467664:133114
x1,493:39201013,5467664
)
k1,493:13024789,5467664:-26176224
)
)
h1,493:13024788,5467664:0,0,0
(1,494:13024788,7163963:24865505,491520,163840
(1,494:13024788,7163963:0,0,0
g1,494:13024788,7163963
)
(1,494:13024788,7163963:0,0,0
(1,494:13024788,7163963:0,0,0
(1,494:13024788,6377531:0,0,0
)
)
g1,494:13024788,7163963
)
x1,494:15118288,7163963
g1,494:15369508,7163963
x1,494:18408723,7163963
g1,494:18659943,7163963
x1,494:21176694,7163963
x1,494:21501187,7163963
g1,494:21752407,7163963
x1,494:26259891,7163963
k1,494:32031003,7163963:5859290
k1,494:37890293,7163963:5859290
)
(1,494:13024788,7163963:0,0,163840
(1,494:13024788,7163963:0,215040,0
g1,494:13680148,7163963
g1,494:38545653,7163963
(1,494:38545653,7163963:655360,215040,0
k1,494:38678767,7163963:133114
x1,494:39201013,7163963
)
k1,494:13024789,7163963:-26176224
)
)
h1,494:13024788,7163963:0,0,163840
(1,496:13024788,8373647:24865505,455111,127431
x1,496:14817930,8373647
g1,495:15036383,8373647
x1,495:15984837,8373647
x1,495:17408427,8373647
g1,495:17626880,8373647
x1,495:17954561,8373647
g1,495:18173014,8373647
x1,495:20120895,8373647
g1,495:20339348,8373647
x1,495:22434684,8373647
x1,495:23346729,8373647
g1,495:23565182,8373647
x1,495:24349796,8373647
g1,495:24568249,8373647
x1,495:25114384,8373647
x1,495:27939719,8373647
g1,495:28158172,8373647
x1,495:29031988,8373647
x1,495:29887599,8373647
g1,495:30106052,8373647
x1,495:33242684,8373647
g1,495:33461137,8373647
x1,495:33825227,8373647
x1,495:34152908,8373647
g1,495:34371361,8373647
x1,495:37393307,8373647
k1,495:37890293,8373647:496986
)
(1,496:13024788,8373647:0,0,127431
(1,496:13024788,8373647:0,215040,0
g1,496:13680148,8373647
g1,496:38545653,8373647
(1,496:38545653,8373647:655360,215040,0
k1,496:38678767,8373647:133114
x1,496:39201013,8373647
)
k1,496:13024789,8373647:-26176224
)
)
(1,496:13024788,9160079:24865505,455111,127431
x1,496:13935012,9160079
g1,495:14153465,9160079
x1,495:15136507,9160079
x1,495:17668752,9160079
g1,495:17887205,9160079
x1,495:18415136,9160079
g1,495:18633589,9160079
x1,495:19543812,9160079
x1,495:19889697,9160079
g1,495:20108150,9160079
x1,495:22094259,9160079
g1,495:22312712,9160079
x1,495:22895256,9160079
g1,495:23113709,9160079
x1,495:24023933,9160079
g1,495:24242386,9160079
x1,495:27302560,9160079
g1,495:27593831,9160079
x1,495:29299591,9160079
g1,495:29518044,9160079
x1,495:30209815,9160079
g1,495:30428268,9160079
x1,495:31047220,9160079
x1,495:31757196,9160079
x1,495:33433830,9160079
x1,495:33706896,9160079
g1,495:33925349,9160079
x1,495:35418117,9160079
g1,495:35636570,9160079
x1,495:37477044,9160079
x1,495:37604475,9160079
k1,495:37890293,9160079:376913
)
(1,496:13024788,9160079:0,0,127431
(1,496:13024788,9160079:0,215040,0
g1,496:13680148,9160079
g1,496:38545653,9160079
(1,496:38545653,9160079:655360,215040,0
k1,496:38678767,9160079:133114
x1,496:39201013,9160079
)
k1,496:13024789,9160079:-26176224
)
)
(1,496:13024788,9946511:24865505,455111,127431
x1,496:14782068,9946511
k1,495:14990652,9946511:208584
x1,495:15329620,9946511
x1,495:16688329,9946511
k1,495:16896923,9946511:208594
x1,495:17360773,9946511
x1,495:18165009,9946511
k1,495:18373603,9946511:208594
x1,495:21192385,9946511
k1,495:21400979,9946511:208594
x1,495:21975439,9946511
k1,495:22184032,9946511:208593
x1,495:23076052,9946511
k1,495:23284646,9946511:208594
x1,495:23605773,9946511
x1,495:23926536,9946511
x1,495:25373026,9946511
k1,495:25581620,9946511:208594
x1,495:28045378,9946511
k1,495:28253972,9946511:208594
x1,495:29217353,9946511
x1,495:31698588,9946511
k1,495:31907182,9946511:208594
x1,495:32424554,9946511
k1,495:32633148,9946511:208594
x1,495:32954275,9946511
k1,495:33162868,9946511:208593
x1,495:35109255,9946511
k1,495:35317849,9946511:208594
x1,495:37003764,9946511
k1,495:37212358,9946511:208594
x1,495:37890293,9946511
k1,495:37890293,9946511:0
)
(1,496:13024788,9946511:0,0,127431
(1,496:13024788,9946511:0,215040,0
g1,496:13680148,9946511
g1,496:38545653,9946511
(1,496:38545653,9946511:655360,215040,0
k1,496:38678767,9946511:133114
x1,496:39201013,9946511
)
k1,496:13024789,9946511:-26176224
)
)
(1,496:13024788,10732943:24865505,455111,127431
x1,496:13388878,10732943
x1,495:15271221,10732943
g1,495:15489674,10732943
x1,495:17475783,10732943
g1,495:17694236,10732943
x1,495:18859323,10732943
x1,495:21648251,10732943
k1,496:29705702,10732943:8184591
k1,496:37890293,10732943:8184591
)
(1,496:13024788,10732943:0,0,127431
(1,496:13024788,10732943:0,215040,0
g1,496:13680148,10732943
g1,496:38545653,10732943
(1,496:38545653,10732943:655360,215040,0
k1,496:38678767,10732943:133114
x1,496:39201013,10732943
)
k1,496:13024789,10732943:-26176224
)
)
h1,496:13024788,10732943:0,0,127431
(1,498:13024788,11519375:24865505,455111,127431
h1,497:13024788,11519375:932339,0,0
x1,497:15085804,11519375
g1,497:15304257,11519375
x1,497:17097399,11519375
g1,497:17315852,11519375
x1,497:17661738,11519375
x1,497:18790416,11519375
g1,497:19008869,11519375
$1,497:19008869,11519375
x1,497:19399355,11519375
(1,497:19399355,11617678:218188,303558,0
x1,497:19584775,11617678
)
$1,497:19617543,11519375
g1,497:19835996,11519375
x1,497:20620610,11519375
g1,497:20839063,11519375
x1,497:22825172,11519375
g1,497:23043625,11519375
$1,497:23043625,11519375
x1,497:23269405,11519375
$1,497:23269405,11519375
g1,497:23487858,11519375
x1,497:23928406,11519375
g1,497:24146859,11519375
x1,497:26203966,11519375
g1,497:26422419,11519375
x1,497:27190648,11519375
k1,498:32494923,11519375:5395370
k1,498:37890293,11519375:5395370
)
(1,500:13024788,11519375:0,0,127431
(1,500:13024788,11519375:0,215040,0
g1,500:13680148,11519375
g1,500:38545653,11519375
(1,500:38545653,11519375:655360,215040,0
k1,500:38678767,11519375:133114
x1,500:39201013,11519375
)
k1,500:13024789,11519375:-26176224
)
)
(1,500:16983397,13260890:20906896,934876,993966
(1,500:16983397,13260890:16948288,934876,993966
h1,500:16983397,13260890:0,0,0
(1,498:16983397,13260890:0,0,0
$1,498:16983397,13260890
(1,498:16983397,12474458:0,0,0
)
$1,498:16983397,13260890
)
h1,500:16983397,13260890:0,0,0
x1,500:17373883,13260890
(1,500:17373883,13359193:218188,303558,0
x1,500:17559303,13359193
)
x1,500:18167789,13260890
x1,500:18383968,13260890
g1,500:18493192,13260890
x1,500:19122611,13260890
g1,500:19304651,13260890
x1,500:19814377,13260890
g1,500:19996417,13260890
[1,500:19996417,13260890:2211761,688132,993966
(1,500:19996417,13260890:2211761,688132,360452
k1,500:20628981,13260890:632564
(1,500:20628981,12638294:946633,65536,983048
x1,500:21575614,12638294
)
k1,500:22208178,13260890:632564
)
(1,500:19996417,14074632:2211761,344064,114688
x1,500:20318228,14074632
x1,500:21168014,14074632
x1,500:22208178,14074632
)
]
g1,500:22317402,13260890
(1,500:22317402,13260890:5530319,934876,613385
(1,500:22317402,13260890:5530319,934876,613385
h1,500:22317402,13260890:78643,0,0
[1,500:22396045,13260890:5373033,934876,613385
(1,500:22396045,12817534:5373033,491520,163840
x1,500:22979953,12817534
x1,500:24345287,12817534
x1,500:24598783,12817534
g1,500:24744415,12817534
x1,500:25254141,12817534
g1,500:25399773,12817534
x1,500:25983681,12817534
x1,500:26203499,12817534
g1,500:26349131,12817534
x1,500:26858857,12817534
g1,500:27004489,12817534
x1,500:27769078,12817534
)
(1,500:22396045,13710434:5373033,491520,163840
k1,500:24510487,13710434:2114442
x1,500:25219095,13710434
x1,500:25654636,13710434
k1,500:27769078,13710434:2114442
)
]
h1,500:27769078,13260890:78643,0,0
)
)
g1,500:27956945,13260890
(1,500:27956945,13260890:5974740,491520,163840
(1,500:27956945,13260890:182045,491520,163840
x1,500:28138990,13260890
)
x1,500:28459845,13260890
(1,500:28459845,13359193:329956,197518,0
x1,500:28757033,13359193
)
x1,500:29446527,13260890
g1,500:29629932,13260890
x1,500:30066840,13260890
g1,500:30212472,13260890
x1,500:31348477,13260890
g1,500:31494109,13260890
x1,500:32003835,13260890
g1,500:32149467,13260890
x1,500:32470322,13260890
(1,500:32470322,13359193:329956,197518,0
x1,500:32767510,13359193
)
x1,500:33457004,13260890
x1,500:33749640,13260890
(1,500:33749640,13260890:182045,491520,163840
x1,500:33931685,13260890
)
)
)
(1,500:36878559,13260890:1011734,491520,163840
(1,500:36878559,13260890:1011734,491520,163840
x1,500:37712107,13260890
x1,500:37966970,13260890
)
)
)
(1,503:13024788,15389176:24865505,455111,0
h1,502:13024788,15389176:932339,0,0
x1,502:15815803,15389176
k1,503:26807500,15389176:11082792
k1,503:37890292,15389176:11082792
)
(1,503:13024788,15389176:0,0,0
(1,503:13024788,15389176:0,215040,0
g1,503:13680148,15389176
g1,503:38545653,15389176
(1,503:38545653,15389176:655360,215040,0
k1,503:38678767,15389176:133114
x1,503:39201013,15389176
)
k1,503:13024789,15389176:-26176224
)
)
h1,503:13024788,15389176:0,0,0
(1,505:14663190,16666546:23227103,455111,0
(1,504:14663190,16666546:0,286650,0
g1,504:14663190,16666546
g1,504:13352468,16666546
g1,504:13024788,16666546
(1,504:13024788,16666546:1310722,286650,0
k1,504:14335510,16666546:1310722
(1,504:14335510,16666546:0,286650,0
k1,504:14007910,16666546:-327600
x1,504:14335510,16666546
)
)
g1,504:14663190,16666546
)
$1,504:14663190,16666546
x1,504:15189753,16666546
$1,504:15261204,16666546
g1,504:15479657,16666546
x1,504:15920205,16666546
g1,504:16138658,16666546
x1,504:17048882,16666546
g1,504:17267335,16666546
x1,504:18071972,16666546
g1,504:18290425,16666546
x1,504:18818356,16666546
g1,504:19036809,16666546
x1,504:19728580,16666546
g1,504:19947033,16666546
x1,504:22191645,16666546
k1,505:30040969,16666546:7849324
k1,505:37890293,16666546:7849324
)
(1,505:13024788,16666546:0,0,0
(1,505:13024788,16666546:0,215040,0
g1,505:13680148,16666546
g1,505:38545653,16666546
(1,505:38545653,16666546:655360,215040,0
k1,505:38678767,16666546:133114
x1,505:39201013,16666546
)
k1,505:13024789,16666546:-26176224
)
)
h1,505:13024788,16666546:0,0,0
(1,506:14663190,17960591:23227103,455111,127431
(1,505:14663190,17960591:0,286650,0
g1,505:14663190,17960591
g1,505:13352468,17960591
g1,505:13024788,17960591
(1,505:13024788,17960591:1310722,286650,0
k1,505:14335510,17960591:1310722
(1,505:14335510,17960591:0,286650,0
k1,505:14007910,17960591:-327600
x1,505:14335510,17960591
)
)
g1,505:14663190,17960591
)
$1,505:14663190,17960591
x1,505:15065053,17960591
$1,505:15102826,17960591
g1,505:15321279,17960591
x1,505:15761827,17960591
g1,505:15980280,17960591
x1,505:16307961,17960591
g1,505:16526414,17960591
x1,505:18317734,17960591
g1,505:18536187,17960591
x1,505:19064118,17960591
g1,505:19282571,17960591
x1,505:21527183,17960591
g1,505:21745636,17960591
x1,505:22692270,17960591
g1,505:22910723,17960591
x1,505:25532170,17960591
g1,505:25750623,17960591
$1,505:25750623,17960591
x1,505:25976403,17960591
$1,505:25976403,17960591
k1,506:31933348,17960591:5956945
k1,506:37890293,17960591:5956945
)
(1,506:13024788,17960591:0,0,127431
(1,506:13024788,17960591:0,215040,0
g1,506:13680148,17960591
g1,506:38545653,17960591
(1,506:38545653,17960591:655360,215040,0
k1,506:38678767,17960591:133114
x1,506:39201013,17960591
)
k1,506:13024789,17960591:-26176224
)
)
h1,506:13024788,17960591:0,0,127431
(1,507:14663190,19254637:23227103,491520,163840
(1,506:14663190,19254637:0,286650,0
g1,506:14663190,19254637
g1,506:13352468,19254637
g1,506:13024788,19254637
(1,506:13024788,19254637:1310722,286650,0
k1,506:14335510,19254637:1310722
(1,506:14335510,19254637:0,286650,0
k1,506:14007910,19254637:-327600
x1,506:14335510,19254637
)
)
g1,506:14663190,19254637
)
$1,506:14663190,19254637
x1,506:14984045,19254637
(1,506:14984045,19352940:329956,197518,0
x1,506:15281233,19352940
)
x1,506:15970727,19254637
x1,506:16263363,19254637
$1,506:16263363,19254637
g1,506:16481816,19254637
x1,506:16922364,19254637
g1,506:17140817,19254637
x1,506:18051041,19254637
g1,506:18269494,19254637
x1,506:19143310,19254637
x1,506:19998921,19254637
g1,506:20217374,19254637
x1,506:23095503,19254637
g1,506:23313956,19254637
x1,506:24810365,19254637
g1,506:25028818,19254637
x1,506:26248520,19254637
g1,506:26466973,19254637
x1,506:27377197,19254637
g1,506:27595650,19254637
x1,506:29581759,19254637
g1,506:29800212,19254637
x1,506:31591532,19254637
g1,506:31809985,19254637
$1,506:31809985,19254637
x1,506:32211848,19254637
$1,506:32249621,19254637
k1,507:35069957,19254637:2820336
k1,507:37890293,19254637:2820336
)
(1,507:13024788,19254637:0,0,163840
(1,507:13024788,19254637:0,215040,0
g1,507:13680148,19254637
g1,507:38545653,19254637
(1,507:38545653,19254637:655360,215040,0
k1,507:38678767,19254637:133114
x1,507:39201013,19254637
)
k1,507:13024789,19254637:-26176224
)
)
h1,507:13024788,19254637:0,0,163840
(1,508:14663190,20548682:23227103,491520,163840
(1,507:14663190,20548682:0,286650,0
g1,507:14663190,20548682
g1,507:13352468,20548682
g1,507:13024788,20548682
(1,507:13024788,20548682:1310722,286650,0
k1,507:14335510,20548682:1310722
(1,507:14335510,20548682:0,286650,0
k1,507:14007910,20548682:-327600
x1,507:14335510,20548682
)
)
g1,507:14663190,20548682
)
$1,507:14663190,20548682
x1,507:15247098,20548682
x1,507:16612432,20548682
x1,507:16865928,20548682
g1,507:17011560,20548682
x1,507:17521286,20548682
g1,507:17666918,20548682
x1,507:18250826,20548682
x1,507:18470644,20548682
g1,507:18616276,20548682
x1,507:19126002,20548682
g1,507:19271634,20548682
x1,507:21072512,20548682
x1,507:21508053,20548682
$1,507:21508053,20548682
g1,507:21726506,20548682
x1,507:22167054,20548682
g1,507:22385507,20548682
x1,507:23295731,20548682
g1,507:23514184,20548682
x1,507:23987500,20548682
x1,507:25134382,20548682
x1,507:26244856,20548682
g1,507:26463309,20548682
x1,507:28121738,20548682
g1,507:28340191,20548682
x1,507:29541688,20548682
g1,507:29760141,20548682
x1,507:31726225,20548682
x1,507:32221386,20548682
g1,507:32439839,20548682
x1,507:33224453,20548682
g1,507:33442906,20548682
x1,507:35592856,20548682
x1,507:35829514,20548682
g1,507:36047967,20548682
x1,507:37839287,20548682
k1,507:37890293,20548682:68701
)
(1,508:13024788,20548682:0,0,163840
(1,508:13024788,20548682:0,215040,0
g1,508:13680148,20548682
g1,508:38545653,20548682
(1,508:38545653,20548682:655360,215040,0
k1,508:38678767,20548682:133114
x1,508:39201013,20548682
)
k1,508:13024789,20548682:-26176224
)
)
(1,508:14663190,21335114:23227103,437688,0
x1,508:15944783,21335114
k1,508:26917538,21335114:10972755
k1,508:37890293,21335114:10972755
)
(1,508:13024788,21335114:0,0,0
(1,508:13024788,21335114:0,215040,0
g1,508:13680148,21335114
g1,508:38545653,21335114
(1,508:38545653,21335114:655360,215040,0
k1,508:38678767,21335114:133114
x1,508:39201013,21335114
)
k1,508:13024789,21335114:-26176224
)
)
h1,508:13024788,21335114:0,0,0
(1,511:13024788,22612484:24865505,491520,163840
h1,510:13024788,22612484:932339,0,0
x1,510:15085804,22612484
g1,510:15304257,22612484
x1,510:16560368,22612484
g1,510:16778821,22612484
x1,510:17652637,22612484
x1,510:18508248,22612484
g1,510:18726701,22612484
x1,510:21604830,22612484
g1,510:21823283,22612484
$1,510:21823283,22612484
x1,510:22144138,22612484
x1,510:23098963,22612484
$1,510:23098963,22612484
g1,510:23317416,22612484
x1,510:24102030,22612484
g1,510:24320483,22612484
x1,510:25012254,22612484
g1,510:25230707,22612484
x1,510:27564521,22612484
g1,510:27782974,22612484
$1,510:27782974,22612484
x1,510:28157530,22612484
$1,510:28157530,22612484
g1,510:28375983,22612484
x1,510:29359025,22612484
g1,510:29577478,22612484
x1,510:29941568,22612484
x1,510:30251044,22612484
g1,510:30469497,22612484
x1,510:33191065,22612484
g1,510:33409518,22612484
x1,510:33995702,22612484
g1,510:34214155,22612484
x1,510:35124379,22612484
g1,510:35342832,22612484
x1,510:36511560,22612484
g1,510:36730013,22612484
x1,510:37257944,22612484
k1,510:37890293,22612484:632349
)
(1,511:13024788,22612484:0,0,163840
(1,511:13024788,22612484:0,215040,0
g1,511:13680148,22612484
g1,511:38545653,22612484
(1,511:38545653,22612484:655360,215040,0
k1,511:38678767,22612484:133114
x1,511:39201013,22612484
)
k1,511:13024789,22612484:-26176224
)
)
(1,511:13024788,23398916:24865505,455111,0
x1,511:14817930,23398916
g1,510:15036383,23398916
x1,510:15382269,23398916
x1,510:16951495,23398916
k1,511:27375346,23398916:10514946
k1,511:37890292,23398916:10514946
)
(1,513:13024788,23398916:0,0,0
(1,513:13024788,23398916:0,215040,0
g1,513:13680148,23398916
g1,513:38545653,23398916
(1,513:38545653,23398916:655360,215040,0
k1,513:38678767,23398916:133114
x1,513:39201013,23398916
)
k1,513:13024789,23398916:-26176224
)
)
(1,513:22365652,24662672:15524641,1198220,838772
(1,513:22365652,24662672:6183778,1198220,838772
h1,513:22365652,24662672:0,0,0
(1,511:22365652,24662672:0,0,0
$1,511:22365652,24662672
(1,511:22365652,23876240:0,0,0
)
$1,511:22365652,24662672
)
h1,513:22365652,24662672:0,0,0
x1,513:22686507,24662672
x1,513:23641332,24662672
g1,513:23823372,24662672
x1,513:24333098,24662672
g1,513:24515138,24662672
x1,513:24905624,24662672
(1,513:24905624,24760975:294003,295640,0
x1,513:25166859,24760975
)
g1,513:25345259,24662672
x1,513:25854985,24662672
g1,513:26000617,24662672
[1,513:26000617,24662672:946633,1198220,838772
(1,513:26000617,23843469:946633,313481,0
k1,513:26199456,23843469:198839
x1,513:26699216,23843469
k1,513:26947250,23843469:198838
)
(1,513:26000617,24662672:946633,688132,360452
(1,513:26000617,24040076:946633,65536,983048
x1,513:26947250,24040076
)
)
(1,513:26000617,25435908:946633,303558,0
k1,513:26049446,25435908:48829
x1,513:26898421,25435908
k1,513:26947250,25435908:48829
)
]
g1,513:27056474,24662672
x1,513:27446960,24662672
(1,513:27446960,24760975:218188,303558,0
x1,513:27632380,24760975
)
x1,513:28549430,24662672
)
(1,513:36878559,24662672:1011734,491520,163840
(1,513:36878559,24662672:1011734,491520,163840
x1,513:37712107,24662672
x1,513:37966970,24662672
)
)
)
(1,516:13024788,26426703:24865505,491520,163840
h1,515:13024788,26426703:932339,0,0
x1,515:15633758,26426703
g1,515:15852211,26426703
$1,515:15852211,26426703
x1,515:16242697,26426703
(1,515:16242697,26525006:294003,295640,0
x1,515:16503932,26525006
)
$1,515:16536700,26426703
g1,515:16755153,26426703
x1,515:17195701,26426703
g1,515:17414154,26426703
x1,515:18324378,26426703
g1,515:18542831,26426703
x1,515:19784376,26426703
g1,515:20002829,26426703
x1,515:20348715,26426703
x1,515:21477393,26426703
g1,515:21695846,26426703
x1,515:22951956,26426703
x1,515:24462927,26426703
g1,515:24681380,26426703
x1,515:25555196,26426703
x1,515:26410807,26426703
g1,515:26629260,26426703
x1,515:28558937,26426703
g1,515:28777390,26426703
x1,515:29105071,26426703
x1,515:29432752,26426703
x1,515:29962501,26426703
g1,515:30180954,26426703
x1,515:31091178,26426703
g1,515:31309631,26426703
x1,515:33568809,26426703
g1,515:33787262,26426703
x1,515:36121077,26426703
g1,515:36339530,26426703
x1,515:37395391,26426703
k1,515:37890293,26426703:494902
)
(1,516:13024788,26426703:0,0,163840
(1,516:13024788,26426703:0,215040,0
g1,516:13680148,26426703
g1,516:38545653,26426703
(1,516:38545653,26426703:655360,215040,0
k1,516:38678767,26426703:133114
x1,516:39201013,26426703
)
k1,516:13024789,26426703:-26176224
)
)
(1,516:13024788,27213135:24865505,491520,163840
x1,516:13415274,27213135
(1,515:13415274,27311438:218188,303558,0
x1,515:13600694,27311438
)
x1,515:14517744,27213135
$1,515:14517744,27213135
g1,515:14736197,27213135
x1,515:15176745,27213135
g1,515:15395198,27213135
x1,515:16305422,27213135
g1,515:16523875,27213135
x1,515:18317017,27213135
g1,515:18535470,27213135
x1,515:18881356,27213135
x1,515:20010034,27213135
g1,515:20228487,27213135
x1,515:21013101,27213135
g1,515:21231554,27213135
x1,515:23217663,27213135
g1,515:23436116,27213135
$1,515:23436116,27213135
x1,515:23661896,27213135
$1,515:23661896,27213135
g1,515:23880349,27213135
x1,515:24664963,27213135
g1,515:24883416,27213135
x1,515:27217230,27213135
g1,515:27435683,27213135
$1,515:27435683,27213135
x1,515:27810239,27213135
$1,515:27810239,27213135
x1,515:27992284,27213135
k1,516:32877719,27213135:5012575
k1,516:37890293,27213135:5012574
)
(1,516:13024788,27213135:0,0,163840
(1,516:13024788,27213135:0,215040,0
g1,516:13680148,27213135
g1,516:38545653,27213135
(1,516:38545653,27213135:655360,215040,0
k1,516:38678767,27213135:133114
x1,516:39201013,27213135
)
k1,516:13024789,27213135:-26176224
)
)
h1,516:13024788,27213135:0,0,163840
(1,518:13024788,27999567:24865505,491520,163840
h1,517:13024788,27999567:932339,0,0
x1,517:14545860,27999567
k1,517:14755648,27999567:209788
x1,517:15793959,27999567
k1,517:16003746,27999567:209787
x1,517:17559429,27999567
x1,517:17683219,27999567
k1,517:17894740,27999567:211521
x1,517:18358590,27999567
x1,517:18625831,27999567
k1,517:18835619,27999567:209788
x1,517:21583040,27999567
k1,517:21792827,27999567:209787
x1,517:23550107,27999567
k1,517:23759887,27999567:209780
x1,517:24098855,27999567
x1,517:25457564,27999567
k1,517:25667351,27999567:209787
x1,517:26436272,27999567
k1,517:26646060,27999567:209788
x1,517:27575544,27999567
k1,517:27785332,27999567:209788
x1,517:28142140,27999567
x1,517:29162974,27999567
x1,517:29519782,27999567
x1,517:32235454,27999567
k1,517:32445241,27999567:209787
x1,517:33301580,27999567
x1,517:34393776,27999567
k1,517:34603564,27999567:209788
x1,517:36111078,27999567
x1,517:37890293,27999567
k1,517:37890293,27999567:0
)
(1,518:13024788,27999567:0,0,163840
(1,518:13024788,27999567:0,215040,0
g1,518:13680148,27999567
g1,518:38545653,27999567
(1,518:38545653,27999567:655360,215040,0
k1,518:38678767,27999567:133114
x1,518:39201013,27999567
)
k1,518:13024789,27999567:-26176224
)
)
(1,518:13024788,28785999:24865505,491520,163840
x1,518:14079593,28785999
g1,517:14298046,28785999
x1,517:14789075,28785999
x1,517:16075736,28785999
x1,517:17188754,28785999
g1,517:17407207,28785999
x1,517:17989168,28785999
g1,517:18207621,28785999
x1,517:19407916,28785999
x1,517:20371772,28785999
g1,517:20590225,28785999
x1,517:22299736,28785999
g1,517:22518189,28785999
x1,517:24502312,28785999
g1,517:24720765,28785999
x1,517:25811943,28785999
x1,517:27941574,28785999
g1,517:28160027,28785999
x1,517:29214832,28785999
g1,517:29433285,28785999
x1,517:30380790,28785999
x1,517:31544694,28785999
g1,517:31763147,28785999
x1,517:32272363,28785999
x1,517:33090764,28785999
g1,517:33309217,28785999
x1,517:36895552,28785999
g1,517:37114005,28785999
x1,517:37897834,28785999
k1,517:37890293,28785999:5566
)
(1,518:13024788,28785999:0,0,163840
(1,518:13024788,28785999:0,215040,0
g1,518:13680148,28785999
g1,518:38545653,28785999
(1,518:38545653,28785999:655360,215040,0
k1,518:38678767,28785999:133114
x1,518:39201013,28785999
)
k1,518:13024789,28785999:-26176224
)
)
(1,518:13024788,29572431:24865505,455111,127431
x1,518:15882895,29572431
g1,517:16101348,29572431
x1,517:19420025,29572431
g1,517:19711296,29572431
x1,517:20384862,29572431
x1,517:20621519,29572431
g1,517:20839972,29572431
x1,517:23608873,29572431
g1,517:23827326,29572431
x1,517:25620468,29572431
g1,517:25838921,29572431
x1,517:28484034,29572431
g1,517:28702487,29572431
x1,517:30089669,29572431
g1,517:30308122,29572431
x1,517:30890666,29572431
g1,517:31109119,29572431
x1,517:33533956,29572431
g1,517:33752409,29572431
x1,517:35738518,29572431
k1,517:37890293,29572431:2151775
)
(1,518:13024788,29572431:0,0,127431
(1,518:13024788,29572431:0,215040,0
g1,518:13680148,29572431
g1,518:38545653,29572431
(1,518:38545653,29572431:655360,215040,0
k1,518:38678767,29572431:133114
x1,518:39201013,29572431
)
k1,518:13024789,29572431:-26176224
)
)
(1,518:13024788,30358863:24865505,455111,127431
x1,518:14117058,30358863
x1,517:16248803,30358863
g1,517:16467256,30358863
x1,517:18187578,30358863
g1,517:18406031,30358863
x1,517:19316255,30358863
g1,517:19534708,30358863
x1,517:20190069,30358863
x1,517:21156726,30358863
g1,517:21375179,30358863
x1,517:23454131,30358863
g1,517:23672584,30358863
x1,517:24728445,30358863
g1,517:24946898,30358863
x1,517:26314054,30358863
g1,517:26532507,30358863
x1,517:27919689,30358863
g1,517:28138142,30358863
x1,517:28720686,30358863
g1,517:28939139,30358863
x1,517:30996247,30358863
g1,517:31214700,30358863
x1,517:34072807,30358863
g1,517:34291260,30358863
x1,517:37609937,30358863
k1,518:37686545,30358863:203748
k1,518:37890293,30358863:203748
)
(1,518:13024788,30358863:0,0,127431
(1,518:13024788,30358863:0,215040,0
g1,518:13680148,30358863
g1,518:38545653,30358863
(1,518:38545653,30358863:655360,215040,0
k1,518:38678767,30358863:133114
x1,518:39201013,30358863
)
k1,518:13024789,30358863:-26176224
)
)
h1,518:13024788,30358863:0,0,127431
(1,519:13024788,32055162:24865505,491520,163840
(1,519:13024788,32055162:0,0,0
g1,519:13024788,32055162
)
(1,519:13024788,32055162:0,0,0
(1,519:13024788,32055162:0,0,0
(1,519:13024788,31268730:0,0,0
)
)
g1,519:13024788,32055162
)
x1,519:14974473,32055162
g1,519:15225693,32055162
x1,519:16348901,32055162
x1,519:17280507,32055162
g1,519:17531727,32055162
x1,519:18236235,32055162
x1,519:21871645,32055162
g1,519:22122865,32055162
x1,519:23215126,32055162
x1,519:24460759,32055162
x1,519:27134156,32055162
g1,519:27385376,32055162
x1,519:31946107,32055162
k1,519:34874111,32055162:3016182
k1,519:37890293,32055162:3016182
)
(1,519:13024788,32055162:0,0,163840
(1,519:13024788,32055162:0,215040,0
g1,519:13680148,32055162
g1,519:38545653,32055162
(1,519:38545653,32055162:655360,215040,0
k1,519:38678767,32055162:133114
x1,519:39201013,32055162
)
k1,519:13024789,32055162:-26176224
)
)
h1,519:13024788,32055162:0,0,163840
(1,521:13024788,33264846:24865505,455111,127431
x1,521:14697489,33264846
k1,520:14914920,33264846:217431
x1,520:17202743,33264846
k1,520:17420176,33264846:217433
x1,520:20243984,33264846
k1,520:20461416,33264846:217432
x1,520:23560409,33264846
k1,520:23777842,33264846:217433
x1,520:24137563,33264846
x1,520:24461093,33264846
k1,520:24678525,33264846:217432
x1,520:26299068,33264846
x1,520:28780923,33264846
k1,520:28998355,33264846:217432
x1,520:29897657,33264846
k1,520:30115090,33264846:217433
x1,520:32435288,33264846
k1,520:32652720,33264846:217432
x1,520:33516050,33264846
x1,520:34361612,33264846
k1,520:34579045,33264846:217433
x1,520:35082654,33264846
x1,520:36413839,33264846
k1,520:36631271,33264846:217432
x1,520:37890293,33264846
k1,520:37890293,33264846:0
)
(1,521:13024788,33264846:0,0,127431
(1,521:13024788,33264846:0,215040,0
g1,521:13680148,33264846
g1,521:38545653,33264846
(1,521:38545653,33264846:655360,215040,0
k1,521:38678767,33264846:133114
x1,521:39201013,33264846
)
k1,521:13024789,33264846:-26176224
)
)
(1,521:13024788,34051278:24865505,455111,127431
x1,521:13716559,34051278
g1,520:13935012,34051278
x1,520:14481147,34051278
x1,520:17597753,34051278
g1,520:17816206,34051278
x1,520:18690022,34051278
x1,520:19727678,34051278
g1,520:20018949,34051278
x1,520:20446755,34051278
x1,520:20976505,34051278
g1,520:21194958,34051278
x1,520:21522639,34051278
g1,520:21741092,34051278
x1,520:22596704,34051278
x1,520:23233860,34051278
g1,520:23452313,34051278
x1,520:25786127,34051278
g1,520:26004580,34051278
$1,520:26004580,34051278
x1,520:26379136,34051278
$1,520:26379136,34051278
x1,520:26561181,34051278
g1,520:26779634,34051278
x1,520:28472651,34051278
g1,520:28691104,34051278
x1,520:31354418,34051278
g1,520:31572871,34051278
x1,520:31936961,34051278
x1,520:33742846,34051278
x1,520:34416412,34051278
g1,520:34634865,34051278
x1,520:36863093,34051278
k1,520:37890293,34051278:1027200
)
(1,521:13024788,34051278:0,0,127431
(1,521:13024788,34051278:0,215040,0
g1,521:13680148,34051278
g1,521:38545653,34051278
(1,521:38545653,34051278:655360,215040,0
k1,521:38678767,34051278:133114
x1,521:39201013,34051278
)
k1,521:13024789,34051278:-26176224
)
)
(1,521:13024788,34837710:24865505,491520,163840
x1,521:15029103,34837710
g1,520:15247556,34837710
$1,520:15247556,34837710
x1,520:15622112,34837710
$1,520:15622112,34837710
g1,520:15840565,34837710
x1,520:16896426,34837710
g1,520:17114879,34837710
x1,520:18758744,34837710
g1,520:18977197,34837710
x1,520:19304878,34837710
g1,520:19523331,34837710
x1,520:21529465,34837710
g1,520:21747918,34837710
x1,520:22294053,34837710
x1,520:25410659,34837710
g1,520:25629112,34837710
x1,520:26502928,34837710
x1,520:27358539,34837710
g1,520:27576992,34837710
x1,520:28086718,34837710
x1,520:30289462,34837710
g1,520:30507915,34837710
x1,520:32366593,34837710
g1,520:32585046,34837710
x1,520:33276817,34837710
g1,520:33495270,34837710
x1,520:34955268,34837710
g1,520:35173721,34837710
x1,520:37401949,34837710
k1,520:37890293,34837710:488344
)
(1,521:13024788,34837710:0,0,163840
(1,521:13024788,34837710:0,215040,0
g1,521:13680148,34837710
g1,521:38545653,34837710
(1,521:38545653,34837710:655360,215040,0
k1,521:38678767,34837710:133114
x1,521:39201013,34837710
)
k1,521:13024789,34837710:-26176224
)
)
(1,521:13024788,35624142:24865505,455111,127431
x1,521:13474511,35624142
x1,520:14621393,35624142
x1,520:15513412,35624142
g1,520:15731865,35624142
x1,520:16095955,35624142
x1,520:16423636,35624142
g1,520:16642089,35624142
x1,520:17991041,35624142
g1,520:18209494,35624142
x1,520:19157948,35624142
x1,520:20650717,35624142
x1,520:20978398,35624142
g1,520:21196851,35624142
x1,520:21779395,35624142
g1,520:21997848,35624142
$1,520:21997848,35624142
x1,520:22372404,35624142
$1,520:22372404,35624142
x1,520:22554449,35624142
k1,521:30158801,35624142:7731492
k1,521:37890293,35624142:7731492
)
(1,521:13024788,35624142:0,0,127431
(1,521:13024788,35624142:0,215040,0
g1,521:13680148,35624142
g1,521:38545653,35624142
(1,521:38545653,35624142:655360,215040,0
k1,521:38678767,35624142:133114
x1,521:39201013,35624142
)
k1,521:13024789,35624142:-26176224
)
)
h1,521:13024788,35624142:0,0,127431
(1,523:13024788,36410574:24865505,455111,127431
h1,522:13024788,36410574:932339,0,0
x1,522:15085804,36410574
g1,522:15304257,36410574
x1,522:16997274,36410574
g1,522:17215727,36410574
x1,522:20547150,36410574
g1,522:20765603,36410574
x1,522:21206151,36410574
g1,522:21424604,36410574
x1,522:23900415,36410574
g1,522:24118868,36410574
x1,522:24482958,36410574
x1,522:24810639,36410574
g1,522:25029092,36410574
x1,522:27199068,36410574
k1,523:32499133,36410574:5391160
k1,523:37890293,36410574:5391160
)
(1,525:13024788,36410574:0,0,127431
(1,525:13024788,36410574:0,215040,0
g1,525:13680148,36410574
g1,525:38545653,36410574
(1,525:38545653,36410574:655360,215040,0
k1,525:38678767,36410574:133114
x1,525:39201013,36410574
)
k1,525:13024789,36410574:-26176224
)
)
(1,525:20774614,37810679:17115679,491520,577444
(1,525:20774614,37810679:9365854,491520,577444
h1,525:20774614,37810679:0,0,0
(1,523:20774614,37810679:0,0,0
$1,523:20774614,37810679
(1,523:20774614,37024247:0,0,0
)
$1,523:20774614,37810679
)
h1,525:20774614,37810679:0,0,0
x1,525:21061335,37810679
x1,525:21975768,37810679
g1,525:22157808,37810679
x1,525:22667534,37810679
g1,525:22849574,37810679
(1,525:22849574,37810679:921146,282168,127431
x1,524:23761619,37810679
k1,524:22849574,37810679:0
k1,525:22849574,37810679:9101
)
g1,525:23879944,37810679
[1,525:23879944,37810679:1092270,437688,577444
(1,525:23879944,37810679:1092270,437688,0
x1,524:24972214,37810679
)
(1,525:23879944,38233386:1092270,313481,89201
k1,525:23909415,38233386:29471
x1,525:24165090,38233386
x1,525:24942743,38233386
k1,525:24972214,38233386:29471
)
]
g1,525:25081438,37810679
x1,525:26109174,37810679
x1,525:26325353,37810679
g1,525:26434577,37810679
x1,525:26747163,37810679
x1,525:26952721,37810679
g1,525:27061945,37810679
x1,525:27435518,37810679
(1,525:27435518,37908982:329956,197518,0
x1,525:27732706,37908982
)
x1,525:28020337,37810679
g1,525:28165969,37810679
x1,525:28675695,37810679
g1,525:28821327,37810679
x1,525:29862092,37810679
x1,525:30140468,37810679
)
(1,525:36878559,37810679:1011734,491520,163840
(1,525:36878559,37810679:1011734,491520,163840
x1,525:37712107,37810679
x1,525:37966970,37810679
)
)
)
(1,528:13024788,39522443:24865505,455111,0
h1,527:13024788,39522443:932339,0,0
x1,527:15815803,39522443
k1,528:26807500,39522443:11082792
k1,528:37890292,39522443:11082792
)
(1,528:13024788,39522443:0,0,0
(1,528:13024788,39522443:0,215040,0
g1,528:13680148,39522443
g1,528:38545653,39522443
(1,528:38545653,39522443:655360,215040,0
k1,528:38678767,39522443:133114
x1,528:39201013,39522443
)
k1,528:13024789,39522443:-26176224
)
)
h1,528:13024788,39522443:0,0,0
(1,530:14663190,40799813:23227103,491520,163840
(1,529:14663190,40799813:0,286650,0
g1,529:14663190,40799813
g1,529:13352468,40799813
g1,529:13024788,40799813
(1,529:13024788,40799813:1310722,286650,0
k1,529:14335510,40799813:1310722
(1,529:14335510,40799813:0,286650,0
k1,529:14007910,40799813:-327600
x1,529:14335510,40799813
)
)
g1,529:14663190,40799813
)
$1,529:14663190,40799813
x1,529:14975776,40799813
$1,529:14999289,40799813
g1,529:15217742,40799813
x1,529:15658290,40799813
g1,529:15876743,40799813
x1,529:16568514,40799813
g1,529:16786967,40799813
x1,529:17333102,40799813
x1,529:20449708,40799813
g1,529:20668161,40799813
x1,529:21541977,40799813
x1,529:22397588,40799813
g1,529:22616041,40799813
x1,529:23946790,40799813
g1,529:24165243,40799813
x1,529:25483246,40799813
g1,529:25701699,40799813
$1,529:25701699,40799813
x1,529:26216975,40799813
$1,529:26216975,40799813
g1,529:26435428,40799813
x1,529:27855378,40799813
g1,529:28073831,40799813
x1,529:29677646,40799813
g1,529:29896099,40799813
x1,529:30769915,40799813
x1,529:31880389,40799813
k1,530:34847003,40799813:3043291
k1,530:37890293,40799813:3043290
)
(1,530:13024788,40799813:0,0,163840
(1,530:13024788,40799813:0,215040,0
g1,530:13680148,40799813
g1,530:38545653,40799813
(1,530:38545653,40799813:655360,215040,0
k1,530:38678767,40799813:133114
x1,530:39201013,40799813
)
k1,530:13024789,40799813:-26176224
)
)
h1,530:13024788,40799813:0,0,163840
(1,531:14663190,42093858:23227103,455111,127431
(1,530:14663190,42093858:0,286650,0
g1,530:14663190,42093858
g1,530:13352468,42093858
g1,530:13024788,42093858
(1,530:13024788,42093858:1310722,286650,0
k1,530:14335510,42093858:1310722
(1,530:14335510,42093858:0,286650,0
k1,530:14007910,42093858:-327600
x1,530:14335510,42093858
)
)
g1,530:14663190,42093858
)
$1,530:14663190,42093858
x1,530:15115208,42093858
$1,530:15115208,42093858
g1,530:15333661,42093858
x1,530:15774209,42093858
g1,530:15992662,42093858
x1,530:16320343,42093858
g1,530:16538796,42093858
x1,530:17565528,42093858
g1,530:17783981,42093858
x1,530:20132361,42093858
g1,530:20350814,42093858
x1,530:23268993,42093858
g1,530:23487446,42093858
x1,530:24179217,42093858
x1,530:24634328,42093858
g1,530:24852781,42093858
x1,530:25326097,42093858
x1,530:25963253,42093858
g1,530:26181706,42093858
$1,530:26181706,42093858
x1,530:26494292,42093858
$1,530:26517805,42093858
g1,530:26736258,42093858
x1,530:28376483,42093858
x1,530:30564662,42093858
g1,530:30783115,42093858
$1,530:30783115,42093858
x1,530:31103970,42093858
$1,530:31174513,42093858
g1,530:31392966,42093858
x1,530:31939101,42093858
g1,530:32157554,42093858
x1,530:33067778,42093858
g1,530:33286231,42093858
x1,530:33795957,42093858
x1,530:35052067,42093858
x1,530:35379748,42093858
g1,530:35598201,42093858
x1,530:37655308,42093858
k1,530:37890293,42093858:234985
)
(1,531:13024788,42093858:0,0,127431
(1,531:13024788,42093858:0,215040,0
g1,531:13680148,42093858
g1,531:38545653,42093858
(1,531:38545653,42093858:655360,215040,0
k1,531:38678767,42093858:133114
x1,531:39201013,42093858
)
k1,531:13024789,42093858:-26176224
)
)
(1,531:14663190,42880290:23227103,455111,127431
x1,531:15027280,42880290
x1,530:15354961,42880290
g1,530:15573414,42880290
$1,530:15573414,42880290
x1,530:15946987,42880290
(1,530:15946987,42978593:329956,197518,0
x1,530:16244175,42978593
)
$1,530:16276943,42880290
k1,531:27083618,42880290:10806675
k1,531:37890293,42880290:10806675
)
(1,531:13024788,42880290:0,0,127431
(1,531:13024788,42880290:0,215040,0
g1,531:13680148,42880290
g1,531:38545653,42880290
(1,531:38545653,42880290:655360,215040,0
k1,531:38678767,42880290:133114
x1,531:39201013,42880290
)
k1,531:13024789,42880290:-26176224
)
)
h1,531:13024788,42880290:0,0,127431
(1,532:14663190,44174335:23227103,491520,163840
(1,531:14663190,44174335:0,286650,0
g1,531:14663190,44174335
g1,531:13352468,44174335
g1,531:13024788,44174335
(1,531:13024788,44174335:1310722,286650,0
k1,531:14335510,44174335:1310722
(1,531:14335510,44174335:0,286650,0
k1,531:14007910,44174335:-327600
x1,531:14335510,44174335
)
)
g1,531:14663190,44174335
)
$1,531:14663190,44174335
x1,531:15036763,44174335
(1,531:15036763,44272638:329956,197518,0
x1,531:15333951,44272638
)
x1,531:15926357,44174335
x1,531:16210043,44174335
$1,531:16210043,44174335
g1,531:16428496,44174335
x1,531:16869044,44174335
g1,531:17087497,44174335
x1,531:17415178,44174335
g1,531:17633631,44174335
x1,531:18582085,44174335
x1,531:20074854,44174335
x1,531:20402535,44174335
g1,531:20620988,44174335
x1,531:22956622,44174335
g1,531:23175075,44174335
x1,531:23539165,44174335
x1,531:24103504,44174335
x1,531:24558615,44174335
x1,531:25487042,44174335
g1,531:25705495,44174335
x1,531:28039309,44174335
g1,531:28257762,44174335
$1,531:28257762,44174335
x1,531:28562537,44174335
$1,531:28591360,44174335
g1,531:28809813,44174335
x1,531:29865674,44174335
g1,531:30084127,44174335
$1,531:30084127,44174335
x1,531:30458683,44174335
$1,531:30458683,44174335
k1,532:34174488,44174335:3715805
k1,532:37890293,44174335:3715805
)
(1,532:13024788,44174335:0,0,163840
(1,532:13024788,44174335:0,215040,0
g1,532:13680148,44174335
g1,532:38545653,44174335
(1,532:38545653,44174335:655360,215040,0
k1,532:38678767,44174335:133114
x1,532:39201013,44174335
)
k1,532:13024789,44174335:-26176224
)
)
h1,532:13024788,44174335:0,0,163840
(1,533:14663190,45468380:23227103,491520,163840
(1,532:14663190,45468380:0,286650,0
g1,532:14663190,45468380
g1,532:13352468,45468380
g1,532:13024788,45468380
(1,532:13024788,45468380:1310722,286650,0
k1,532:14335510,45468380:1310722
(1,532:14335510,45468380:0,286650,0
k1,532:14007910,45468380:-327600
x1,532:14335510,45468380
)
)
g1,532:14663190,45468380
)
$1,532:14663190,45468380
x1,532:15703955,45468380
x1,532:15982331,45468380
$1,532:15982331,45468380
g1,532:16200784,45468380
x1,532:16564874,45468380
x1,532:18771256,45468380
g1,532:18989709,45468380
x1,532:19899933,45468380
g1,532:20118386,45468380
x1,532:22903673,45468380
x1,532:23231354,45468380
g1,532:23449807,45468380
x1,532:23977738,45468380
g1,532:24196191,45468380
$1,532:24196191,45468380
x1,532:24508777,45468380
$1,532:24532290,45468380
g1,532:24750743,45468380
x1,532:25333287,45468380
g1,532:25551740,45468380
x1,532:27377648,45468380
g1,532:27596101,45468380
x1,532:28142236,45468380
x1,532:31586524,45468380
x1,532:31914205,45468380
k1,533:34890125,45468380:3000168
k1,533:37890293,45468380:3000168
)
(1,533:13024788,45468380:0,0,163840
(1,533:13024788,45468380:0,215040,0
g1,533:13680148,45468380
g1,533:38545653,45468380
(1,533:38545653,45468380:655360,215040,0
k1,533:38678767,45468380:133114
x1,533:39201013,45468380
)
k1,533:13024789,45468380:-26176224
)
)
h1,533:13024788,45468380:0,0,163840
]
(1,538:13024788,49020595:24865505,1290439,235932
(1,538:13024788,49020595:24865505,1290439,235932
g1,538:2368143,49020595
(1,538:2368143,49020595:35522150,1290439,235932
[1,538:2368143,49020595:35522150,1290439,235932
(1,538:2368143,49020595:35522150,550500,235932
(1,538:2368143,49020595:0,550500,235932
[1,538:2368143,49020595:35522150,550500,235932
(1,538:2368143,49020595:35522150,550500,235932
h1,538:2368143,49020595:0,0,0
x1,538:4288714,49020595
x1,538:4634599,49020595
x1,538:5200758,49020595
g1,538:5419211,49020595
x1,538:6256618,49020595
g1,538:6475071,49020595
x1,538:7785795,49020595
r1,538:7785795,49020595:0,786432,235932
k1,538:22838044,49020595:15052249
k1,538:37890293,49020595:15052249
)
]
k1,538:2368141,49020595:-35522152
)
g1,538:2368143,49020595
[1,538:2368143,49020595:35522150,0,0
(1,538:2368143,49020595:35522150,0,0
k1,538:20129219,49020595:17761076
h1,538:20129219,49020595:0,0,0
g1,538:20129219,49020595
k1,538:37890295,49020595:17761076
)
]
g1,538:37890293,49020595
(1,538:37890293,49020595:0,550500,235932
k1,538:2368141,49020595:-35522152
[1,538:2368141,49020595:35522150,550500,235932
(1,538:2368141,49020595:35522150,550500,235932
k1,538:36579565,49020595:34211424
h1,538:36579565,49020595:0,0,0
x1,538:37234927,49020595
x1,538:37890289,49020595
r1,538:37890289,49020595:0,786432,235932
g1,538:37890289,49020595
g1,538:37890289,49020595
)
]
)
)
]
)
g1,538:37890293,49020595
)
)
]
]
]
!42812
}9
!10
{10
[1,569:4736286,49020595:33154007,44284309,235932
(1,569:4736286,4736286:0,0,0
[1,569:0,4736286:0,0,0
(1,569:0,0:0,0,0
g1,569:0,0
)
]
)
[1,569:4736286,4736286:0,0,0
(1,569:4736286,1535259:0,0,0
k1,569:4736286,1535259:-8222721
)
]
[1,569:4736286,49020595:33154007,44284309,235932
[1,569:13024788,49020595:24865505,47419555,235932
[1,569:13024788,2387472:24865505,786432,0
(1,569:13024788,2387472:24865505,0,0
(1,569:13024788,2387472:24865505,0,0
g1,569:2368143,2387472
(1,569:2368143,2387472:35522150,0,0
[1,569:2368143,2387472:35522150,0,0
(1,569:2368143,2387472:35522150,0,0
(1,569:2368143,2387472:0,0,0
[1,569:2368143,2387472:35522150,0,0
(1,569:2368143,2387472:35522150,0,0
h1,569:2368143,2387472:0,0,0
k1,569:20129219,2387472:17761076
k1,569:37890295,2387472:17761076
)
]
k1,569:2368141,2387472:-35522152
)
g1,569:2368143,2387472
[1,569:2368143,2387472:35522150,0,0
(1,569:2368143,2387472:35522150,0,0
k1,569:20129219,2387472:17761076
h1,569:20129219,2387472:0,0,0
g1,569:20129219,2387472
k1,569:37890295,2387472:17761076
)
]
g1,569:37890293,2387472
(1,569:37890293,2387472:0,0,0
k1,569:2368141,2387472:-35522152
[1,569:2368141,2387472:35522150,0,0
(1,569:2368141,2387472:35522150,0,0
k1,569:37890293,2387472:35522152
h1,569:37890293,2387472:0,0,0
g1,569:37890293,2387472
g1,569:37890293,2387472
)
]
)
)
]
)
g1,569:37890293,2387472
)
)
]
[1,569:13024788,45468380:24865505,41442508,0
(1,536:13024788,4681232:24865505,455111,127431
h1,535:13024788,4681232:932339,0,0
x1,535:14557875,4681232
g1,535:14776328,4681232
x1,535:17217548,4681232
g1,535:17436001,4681232
x1,535:18220615,4681232
g1,535:18439068,4681232
x1,535:20516201,4681232
g1,535:20734654,4681232
x1,535:22191014,4681232
g1,535:22409467,4681232
x1,535:22882783,4681232
x1,535:23155849,4681232
g1,535:23374302,4681232
x1,535:24652256,4681232
g1,535:24870709,4681232
x1,535:25780933,4681232
g1,535:25999386,4681232
x1,535:27219088,4681232
x1,535:28548015,4681232
g1,535:28766468,4681232
x1,535:29239784,4681232
x1,535:30386666,4681232
x1,535:31278685,4681232
g1,535:31497138,4681232
x1,535:33100953,4681232
g1,535:33319406,4681232
x1,535:36315862,4681232
k1,536:37057530,4681232:832763
k1,536:37890293,4681232:832763
)
(1,538:13024788,4681232:0,0,127431
(1,538:13024788,4681232:0,215040,0
g1,538:13680148,4681232
g1,538:38545653,4681232
(1,538:38545653,4681232:655360,215040,0
k1,538:38678767,4681232:133114
x1,538:39201013,4681232
)
k1,538:13024789,4681232:-26176224
)
)
(1,538:20076752,6247255:17813541,717696,883411
(1,538:20076752,6247255:10761577,717696,883411
h1,538:20076752,6247255:0,0,0
(1,536:20076752,6247255:0,0,0
$1,536:20076752,6247255
(1,536:20076752,5460823:0,0,0
)
$1,536:20076752,6247255
)
h1,538:20076752,6247255:0,0,0
[1,538:20076752,6247255:1092270,437688,458752
(1,538:20076752,6247255:1092270,437688,0
x1,537:21169022,6247255
)
(1,538:20076752,6640471:1092270,197518,0
k1,538:20427151,6640471:350399
x1,538:20806280,6640471
k1,538:21169022,6640471:350398
)
]
g1,538:21278246,6247255
[1,538:21278246,6247255:1011579,688132,883411
(1,538:21278246,6247255:1011579,688132,360452
k1,538:21310719,6247255:32473
(1,538:21310719,5624659:946633,65536,983048
x1,538:22257352,5624659
)
k1,538:22289825,6247255:32473
)
(1,538:21278246,7030414:1011579,313481,34716
x1,538:21528636,7030414
x1,538:22257695,7030414
)
]
g1,538:22399049,6247255
x1,538:22772622,6247255
(1,538:22772622,6345558:329956,197518,0
x1,538:23069810,6345558
)
x1,538:23662216,6247255
x1,538:23945902,6247255
g1,538:24055126,6247255
(1,538:24055126,6247255:3869732,584074,229380
(1,538:24055126,5716409:300375,26213,760226
x1,538:24355501,5716409
)
x1,538:24676356,6247255
x1,538:25306537,6247255
x1,538:25590223,6247255
g1,538:25735855,6247255
x1,538:26245581,6247255
g1,538:26391213,6247255
x1,538:26860396,6247255
(1,538:26878031,5976662:412854,313481,0
x1,538:27187575,5976662
)
x1,538:27595660,6247255
(1,538:27624483,5716409:300375,26213,760226
x1,538:27924858,5716409
)
)
(1,538:27924858,5825199:294003,295640,0
x1,538:28186093,5825199
)
g1,538:28364493,6247255
x1,538:28874219,6247255
g1,538:29019851,6247255
x1,538:30199010,6247255
x1,538:30544326,6247255
(1,538:30544326,6345558:294003,295640,0
x1,538:30805561,6345558
)
)
(1,538:36878559,6247255:1011734,491520,163840
(1,538:36878559,6247255:1011734,491520,163840
x1,538:37712107,6247255
x1,538:37966970,6247255
)
)
)
(1,541:13024788,8306673:24865505,455111,0
h1,540:13024788,8306673:932339,0,0
x1,540:15815803,8306673
k1,541:26807500,8306673:11082792
k1,541:37890292,8306673:11082792
)
(1,541:13024788,8306673:0,0,0
(1,541:13024788,8306673:0,215040,0
g1,541:13680148,8306673
g1,541:38545653,8306673
(1,541:38545653,8306673:655360,215040,0
k1,541:38678767,8306673:133114
x1,541:39201013,8306673
)
k1,541:13024789,8306673:-26176224
)
)
h1,541:13024788,8306673:0,0,0
(1,543:14663190,9617393:23227103,455111,127431
(1,542:14663190,9617393:0,286650,0
g1,542:14663190,9617393
g1,542:13352468,9617393
g1,542:13024788,9617393
(1,542:13024788,9617393:1310722,286650,0
k1,542:14335510,9617393:1310722
(1,542:14335510,9617393:0,286650,0
k1,542:14007910,9617393:-327600
x1,542:14335510,9617393
)
)
g1,542:14663190,9617393
)
$1,542:14663190,9617393
x1,542:15110565,9617393
$1,542:15157441,9617393
g1,542:15375894,9617393
x1,542:15816442,9617393
g1,542:16034895,9617393
x1,542:16945119,9617393
g1,542:17163572,9617393
x1,542:17968209,9617393
g1,542:18186662,9617393
x1,542:18714593,9617393
g1,542:18933046,9617393
x1,542:19297136,9617393
x1,542:21103021,9617393
x1,542:21776587,9617393
g1,542:21995040,9617393
x1,542:24223268,9617393
g1,542:24441721,9617393
x1,542:26446036,9617393
g1,542:26664489,9617393
$1,542:26664489,9617393
x1,542:27039045,9617393
$1,542:27039045,9617393
k1,543:32464669,9617393:5425624
k1,543:37890293,9617393:5425624
)
(1,543:13024788,9617393:0,0,127431
(1,543:13024788,9617393:0,215040,0
g1,543:13680148,9617393
g1,543:38545653,9617393
(1,543:38545653,9617393:655360,215040,0
k1,543:38678767,9617393:133114
x1,543:39201013,9617393
)
k1,543:13024789,9617393:-26176224
)
)
h1,543:13024788,9617393:0,0,127431
(1,544:14663190,10928113:23227103,533465,163840
(1,543:14663190,10928113:0,286650,0
g1,543:14663190,10928113
g1,543:13352468,10928113
g1,543:13024788,10928113
(1,543:13024788,10928113:1310722,286650,0
k1,543:14335510,10928113:1310722
(1,543:14335510,10928113:0,286650,0
k1,543:14007910,10928113:-327600
x1,543:14335510,10928113
)
)
g1,543:14663190,10928113
)
$1,543:14663190,10928113
x1,543:15036763,10928113
(1,543:15036763,11026416:329956,197518,0
x1,543:15333951,11026416
)
x1,543:15926357,10928113
x1,543:16210043,10928113
g1,543:16392083,10928113
x1,543:16901809,10928113
g1,543:17083849,10928113
(1,543:17083849,10928113:1001247,282168,127431
x1,543:18085096,10928113
)
x1,543:19392268,10928113
x1,543:20221937,10928113
g1,543:20331161,10928113
x1,543:20635936,10928113
x1,543:20919622,10928113
(1,543:20919622,10690288:294003,295640,0
x1,543:21180857,10690288
)
x1,543:21915787,10928113
(1,543:21939300,10690288:294003,295640,0
x1,543:22200535,10690288
)
x1,543:22488166,10928113
$1,543:22488166,10928113
g1,543:22706619,10928113
x1,543:23147167,10928113
g1,543:23365620,10928113
x1,543:24275844,10928113
g1,543:24494297,10928113
x1,543:25495544,10928113
x1,543:26860881,10928113
x1,543:27789310,10928113
g1,543:28007763,10928113
x1,543:28353649,10928113
x1,543:29720804,10928113
g1,543:29939257,10928113
x1,543:31213571,10928113
g1,543:31432024,10928113
x1,543:33070428,10928113
g1,543:33288881,10928113
$1,543:33288881,10928113
x1,543:33663362,10928113
$1,543:33686875,10928113
k1,544:35788584,10928113:2101709
k1,544:37890293,10928113:2101709
)
(1,544:13024788,10928113:0,0,163840
(1,544:13024788,10928113:0,215040,0
g1,544:13680148,10928113
g1,544:38545653,10928113
(1,544:38545653,10928113:655360,215040,0
k1,544:38678767,10928113:133114
x1,544:39201013,10928113
)
k1,544:13024789,10928113:-26176224
)
)
h1,544:13024788,10928113:0,0,163840
(1,545:14663190,12238833:23227103,491520,163840
(1,544:14663190,12238833:0,286650,0
g1,544:14663190,12238833
g1,544:13352468,12238833
g1,544:13024788,12238833
(1,544:13024788,12238833:1310722,286650,0
k1,544:14335510,12238833:1310722
(1,544:14335510,12238833:0,286650,0
k1,544:14007910,12238833:-327600
x1,544:14335510,12238833
)
)
g1,544:14663190,12238833
)
$1,544:14663190,12238833
x1,544:15205773,12238833
x1,544:16035442,12238833
g1,544:16144666,12238833
x1,544:16449441,12238833
x1,544:16733127,12238833
$1,544:16733127,12238833
g1,544:16951580,12238833
x1,544:17392128,12238833
g1,544:17610581,12238833
x1,544:18520805,12238833
g1,544:18739258,12238833
x1,544:21073072,12238833
g1,544:21291525,12238833
x1,544:21655615,12238833
x1,544:22219954,12238833
x1,544:22675065,12238833
x1,544:23603492,12238833
g1,544:23821945,12238833
$1,544:23821945,12238833
x1,544:24196501,12238833
$1,544:24196501,12238833
g1,544:24414954,12238833
x1,544:25470815,12238833
g1,544:25689268,12238833
$1,544:25689268,12238833
x1,544:25994043,12238833
$1,544:26022866,12238833
g1,544:26241319,12238833
x1,544:29308775,12238833
g1,544:29527228,12238833
x1,544:31861042,12238833
g1,544:32079495,12238833
x1,544:32864109,12238833
g1,544:33082562,12238833
x1,544:34065604,12238833
x1,544:34848397,12238833
x1,544:36144556,12238833
k1,544:37890293,12238833:1745737
)
(1,545:13024788,12238833:0,0,163840
(1,545:13024788,12238833:0,215040,0
g1,545:13680148,12238833
g1,545:38545653,12238833
(1,545:38545653,12238833:655360,215040,0
k1,545:38678767,12238833:133114
x1,545:39201013,12238833
)
k1,545:13024789,12238833:-26176224
)
)
(1,545:14663190,13025265:23227103,491520,163840
x1,545:17089847,13025265
g1,544:17308300,13025265
x1,544:20093588,13025265
g1,544:20312041,13025265
x1,544:22645855,13025265
g1,544:22864308,13025265
x1,544:23648922,13025265
g1,544:23867375,13025265
x1,544:26927548,13025265
g1,544:27146001,13025265
x1,544:29645476,13025265
k1,545:33729546,13025265:4160747
k1,545:37890293,13025265:4160747
)
(1,545:13024788,13025265:0,0,163840
(1,545:13024788,13025265:0,215040,0
g1,545:13680148,13025265
g1,545:38545653,13025265
(1,545:38545653,13025265:655360,215040,0
k1,545:38678767,13025265:133114
x1,545:39201013,13025265
)
k1,545:13024789,13025265:-26176224
)
)
h1,545:13024788,13025265:0,0,163840
(1,546:14663190,14335985:23227103,455111,127431
(1,545:14663190,14335985:0,286650,0
g1,545:14663190,14335985
g1,545:13352468,14335985
g1,545:13024788,14335985
(1,545:13024788,14335985:1310722,286650,0
k1,545:14335510,14335985:1310722
(1,545:14335510,14335985:0,286650,0
k1,545:14007910,14335985:-327600
x1,545:14335510,14335985
)
)
g1,545:14663190,14335985
)
$1,545:14663190,14335985
x1,545:15045485,14335985
$1,545:15045485,14335985
g1,545:15263938,14335985
x1,545:16246980,14335985
x1,545:17508550,14335985
g1,545:17727003,14335985
x1,545:18637227,14335985
g1,545:18855680,14335985
x1,545:19592962,14335985
g1,545:19811415,14335985
x1,545:23747225,14335985
g1,545:23965678,14335985
x1,545:24750292,14335985
g1,545:24968745,14335985
x1,545:26871113,14335985
x1,545:27198794,14335985
k1,546:32532420,14335985:5357874
k1,546:37890293,14335985:5357873
)
(1,546:13024788,14335985:0,0,127431
(1,546:13024788,14335985:0,215040,0
g1,546:13680148,14335985
g1,546:38545653,14335985
(1,546:38545653,14335985:655360,215040,0
k1,546:38678767,14335985:133114
x1,546:39201013,14335985
)
k1,546:13024789,14335985:-26176224
)
)
h1,546:13024788,14335985:0,0,127431
(1,549:13024788,15646705:24865505,455111,127431
h1,548:13024788,15646705:932339,0,0
x1,548:14630693,15646705
x1,548:14867350,15646705
g1,548:15085803,15646705
x1,548:17161115,15646705
g1,548:17379568,15646705
x1,548:19072585,15646705
g1,548:19291038,15646705
x1,548:19873582,15646705
g1,548:20092035,15646705
x1,548:21002259,15646705
g1,548:21220712,15646705
x1,548:22504129,15646705
x1,548:24320026,15646705
g1,548:24538479,15646705
x1,548:25412295,15646705
x1,548:26267906,15646705
g1,548:26486359,15646705
x1,548:27068903,15646705
g1,548:27287356,15646705
x1,548:29692167,15646705
g1,548:29910620,15646705
x1,548:30420346,15646705
x1,548:31239548,15646705
g1,548:31458001,15646705
x1,548:35047927,15646705
g1,548:35266380,15646705
x1,548:36050994,15646705
g1,548:36269447,15646705
x1,548:36633537,15646705
x1,548:37598376,15646705
k1,548:37890293,15646705:291917
)
(1,549:13024788,15646705:0,0,127431
(1,549:13024788,15646705:0,215040,0
g1,549:13680148,15646705
g1,549:38545653,15646705
(1,549:38545653,15646705:655360,215040,0
k1,549:38678767,15646705:133114
x1,549:39201013,15646705
)
k1,549:13024789,15646705:-26176224
)
)
(1,549:13024788,16433137:24865505,455111,127431
x1,549:14481147,16433137
x1,549:15524264,16433137
g1,548:15742717,16433137
x1,548:16798578,16433137
g1,548:17017031,16433137
x1,548:17526757,16433137
x1,548:18200321,16433137
x1,548:19243438,16433137
g1,548:19461891,16433137
x1,548:22780568,16433137
g1,548:23071839,16433137
x1,548:24750290,16433137
g1,548:24968743,16433137
x1,548:28558669,16433137
g1,548:28777122,16433137
x1,548:29978618,16433137
x1,548:31434977,16433137
g1,548:31653430,16433137
x1,548:32563654,16433137
g1,548:32782107,16433137
x1,548:34169289,16433137
g1,548:34387742,16433137
x1,548:36335623,16433137
x1,548:37264052,16433137
k1,548:37890293,16433137:626241
)
(1,549:13024788,16433137:0,0,127431
(1,549:13024788,16433137:0,215040,0
g1,549:13680148,16433137
g1,549:38545653,16433137
(1,549:38545653,16433137:655360,215040,0
k1,549:38678767,16433137:133114
x1,549:39201013,16433137
)
k1,549:13024789,16433137:-26176224
)
)
(1,549:13024788,17219569:24865505,455111,127431
x1,549:15269400,17219569
g1,548:15487853,17219569
x1,548:16272467,17219569
g1,548:16490920,17219569
x1,548:17113513,17219569
x1,548:18569871,17219569
g1,548:18788324,17219569
x1,548:21924956,17219569
g1,548:22143409,17219569
x1,548:23199270,17219569
g1,548:23417723,17219569
x1,548:24819469,17219569
x1,548:26275828,17219569
g1,548:26494281,17219569
x1,548:27843233,17219569
g1,548:28061686,17219569
x1,548:29044728,17219569
x1,548:32017521,17219569
g1,548:32235974,17219569
x1,548:33184428,17219569
x1,548:34932060,17219569
g1,548:35150513,17219569
x1,548:37775599,17219569
k1,548:37890293,17219569:114694
)
(1,549:13024788,17219569:0,0,127431
(1,549:13024788,17219569:0,215040,0
g1,549:13680148,17219569
g1,549:38545653,17219569
(1,549:38545653,17219569:655360,215040,0
k1,549:38678767,17219569:133114
x1,549:39201013,17219569
)
k1,549:13024789,17219569:-26176224
)
)
(1,549:13024788,18006001:24865505,455111,127431
x1,549:14275509,18006001
g1,548:14493962,18006001
x1,548:15040097,18006001
x1,548:16605684,18006001
x1,548:17060795,18006001
g1,548:17279248,18006001
x1,548:18666427,18006001
x1,548:19289020,18006001
x1,548:20745378,18006001
g1,548:20963831,18006001
x1,548:23845601,18006001
k1,549:30804377,18006001:7085916
k1,549:37890293,18006001:7085916
)
(1,549:13024788,18006001:0,0,127431
(1,549:13024788,18006001:0,215040,0
g1,549:13680148,18006001
g1,549:38545653,18006001
(1,549:38545653,18006001:655360,215040,0
k1,549:38678767,18006001:133114
x1,549:39201013,18006001
)
k1,549:13024789,18006001:-26176224
)
)
h1,549:13024788,18006001:0,0,127431
(1,550:13024788,19709479:24865505,455111,127431
(1,550:13024788,19709479:0,0,0
g1,550:13024788,19709479
)
(1,550:13024788,19709479:0,0,0
(1,550:13024788,19709479:0,0,0
(1,550:13024788,18923047:0,0,0
)
)
g1,550:13024788,19709479
)
x1,550:16935990,19709479
x1,550:17260483,19709479
g1,550:17511703,19709479
x1,550:21336890,19709479
g1,550:21588110,19709479
x1,550:22195225,19709479
g1,550:22446445,19709479
x1,550:23871845,19709479
g1,550:24123065,19709479
x1,550:26272544,19709479
x1,550:27009455,19709479
k1,550:32449874,19709479:5440419
k1,550:37890293,19709479:5440419
)
(1,550:13024788,19709479:0,0,127431
(1,550:13024788,19709479:0,215040,0
g1,550:13680148,19709479
g1,550:38545653,19709479
(1,550:38545653,19709479:655360,215040,0
k1,550:38678767,19709479:133114
x1,550:39201013,19709479
)
k1,550:13024789,19709479:-26176224
)
)
h1,550:13024788,19709479:0,0,127431
(1,552:13024788,20919163:24865505,455111,127431
x1,552:14129872,20919163
g1,551:14348325,20919163
x1,551:15513412,20919163
x1,551:17060793,20919163
g1,551:17279246,20919163
x1,551:18193110,20919163
g1,551:18411563,20919163
x1,551:18939494,20919163
g1,551:19157947,20919163
x1,551:20951089,20919163
g1,551:21169542,20919163
x1,551:22225403,20919163
g1,551:22443856,20919163
x1,551:24136873,20919163
g1,551:24355326,20919163
x1,551:24828642,20919163
x1,551:25396621,20919163
g1,551:25615074,20919163
x1,551:28382156,20919163
x1,551:29274175,20919163
g1,551:29492628,20919163
x1,551:30075172,20919163
g1,551:30293625,20919163
x1,551:31569760,20919163
g1,551:31788213,20919163
x1,551:34992202,20919163
x1,551:36159110,20919163
k1,551:37890293,20919163:1755431
)
(1,552:13024788,20919163:0,0,127431
(1,552:13024788,20919163:0,215040,0
g1,552:13680148,20919163
g1,552:38545653,20919163
(1,552:38545653,20919163:655360,215040,0
k1,552:38678767,20919163:133114
x1,552:39201013,20919163
)
k1,552:13024789,20919163:-26176224
)
)
(1,552:13024788,21705595:24865505,455111,127431
x1,552:14703242,21705595
x1,551:15380448,21705595
k1,552:26589823,21705595:11300470
k1,552:37890293,21705595:11300470
)
(1,552:13024788,21705595:0,0,127431
(1,552:13024788,21705595:0,215040,0
g1,552:13680148,21705595
g1,552:38545653,21705595
(1,552:38545653,21705595:655360,215040,0
k1,552:38678767,21705595:133114
x1,552:39201013,21705595
)
k1,552:13024789,21705595:-26176224
)
)
h1,552:13024788,21705595:0,0,127431
(1,554:14663190,23016315:23227103,455111,127431
(1,553:14663190,23016315:0,286650,0
g1,553:14663190,23016315
g1,553:13352468,23016315
g1,553:13024788,23016315
(1,553:13024788,23016315:1310722,286650,0
k1,553:14335510,23016315:1310722
(1,553:14335510,23016315:0,286650,0
k1,553:14007910,23016315:-327600
x1,553:14335510,23016315
)
)
g1,553:14663190,23016315
)
x1,553:16756690,23016315
g1,553:16975143,23016315
x1,553:17923597,23016315
x1,553:19452774,23016315
g1,553:19671227,23016315
x1,553:23222922,23016315
g1,553:23441375,23016315
x1,553:26283096,23016315
g1,553:26501549,23016315
x1,553:29093866,23016315
x1,553:29330524,23016315
g1,553:29548977,23016315
x1,553:31535086,23016315
g1,553:31753539,23016315
x1,553:35145036,23016315
g1,553:35363489,23016315
x1,553:36564986,23016315
k1,553:37890293,23016315:1343002
)
(1,554:13024788,23016315:0,0,127431
(1,554:13024788,23016315:0,215040,0
g1,554:13680148,23016315
g1,554:38545653,23016315
(1,554:38545653,23016315:655360,215040,0
k1,554:38678767,23016315:133114
x1,554:39201013,23016315
)
k1,554:13024789,23016315:-26176224
)
)
(1,554:14663190,23802747:23227103,455111,127431
x1,554:16481783,23802747
k1,553:16699297,23802747:217514
x1,553:17786106,23802747
x1,553:19327656,23802747
x1,553:19563040,23802747
k1,553:19780554,23802747:217514
x1,553:21086537,23802747
x1,553:22631706,23802747
k1,553:22849219,23802747:217513
x1,553:23555646,23802747
x1,553:23827256,23802747
k1,553:24044770,23802747:217514
x1,553:24551948,23802747
x1,553:25367146,23802747
k1,553:25584660,23802747:217514
x1,553:28068018,23802747
x1,553:28194539,23802747
k1,553:28412241,23802747:217702
x1,553:31868288,23802747
k1,553:32085989,23802747:217701
x1,553:33136572,23802747
k1,553:33354086,23802747:217514
x1,553:36567415,23802747
x1,553:36693936,23802747
k1,553:36984894,23802747:290958
x1,553:37655092,23802747
x1,553:37890293,23802747
k1,553:37890293,23802747:0
)
(1,554:13024788,23802747:0,0,127431
(1,554:13024788,23802747:0,215040,0
g1,554:13680148,23802747
g1,554:38545653,23802747
(1,554:38545653,23802747:655360,215040,0
k1,554:38678767,23802747:133114
x1,554:39201013,23802747
)
k1,554:13024789,23802747:-26176224
)
)
(1,554:14663190,24589179:23227103,455111,127431
x1,554:15941144,24589179
g1,553:16159597,24589179
x1,553:17952739,24589179
g1,553:18171192,24589179
x1,553:18955806,24589179
g1,553:19174259,24589179
x1,553:19538349,24589179
x1,553:20503188,24589179
g1,553:20721641,24589179
x1,553:21085731,24589179
x1,553:24016655,24589179
x1,553:24835857,24589179
x1,553:25290968,24589179
g1,553:25509421,24589179
x1,553:27495530,24589179
g1,553:27713983,24589179
x1,553:28806253,24589179
x1,553:30937998,24589179
g1,553:31156451,24589179
x1,553:33402885,24589179
g1,553:33621338,24589179
x1,553:34677199,24589179
g1,553:34895652,24589179
x1,553:37153008,24589179
k1,553:37890293,24589179:737285
)
(1,554:13024788,24589179:0,0,127431
(1,554:13024788,24589179:0,215040,0
g1,554:13680148,24589179
g1,554:38545653,24589179
(1,554:38545653,24589179:655360,215040,0
k1,554:38678767,24589179:133114
x1,554:39201013,24589179
)
k1,554:13024789,24589179:-26176224
)
)
(1,554:14663190,25375611:23227103,455111,127431
x1,554:15172916,25375611
x1,553:15992118,25375611
g1,553:16210571,25375611
x1,553:19982542,25375611
k1,554:28872848,25375611:9017446
k1,554:37890294,25375611:9017446
)
(1,554:13024788,25375611:0,0,127431
(1,554:13024788,25375611:0,215040,0
g1,554:13680148,25375611
g1,554:38545653,25375611
(1,554:38545653,25375611:655360,215040,0
k1,554:38678767,25375611:133114
x1,554:39201013,25375611
)
k1,554:13024789,25375611:-26176224
)
)
h1,554:13024788,25375611:0,0,127431
(1,556:14663190,26686331:23227103,455111,127431
(1,555:14663190,26686331:0,286650,0
g1,555:14663190,26686331
g1,555:13352468,26686331
g1,555:13024788,26686331
(1,555:13024788,26686331:1310722,286650,0
k1,555:14335510,26686331:1310722
(1,555:14335510,26686331:0,286650,0
k1,555:14007910,26686331:-327600
x1,555:14335510,26686331
)
)
g1,555:14663190,26686331
)
x1,555:16583631,26686331
k1,555:16801357,26686331:217726
x1,555:18703881,26686331
k1,555:18921608,26686331:217727
x1,555:21150482,26686331
k1,555:21368354,26686331:217872
x1,555:22229063,26686331
x1,555:23287289,26686331
x1,555:25586097,26686331
k1,555:25803824,26686331:217727
x1,555:29339902,26686331
k1,555:29557629,26686331:217727
x1,555:30741104,26686331
k1,555:30958830,26686331:217726
x1,555:31821331,26686331
k1,555:32039058,26686331:217727
x1,555:35324096,26686331
k1,555:35541823,26686331:217727
x1,555:36079766,26686331
x1,555:37621596,26686331
x1,555:37890293,26686331
k1,555:37890293,26686331:0
)
(1,556:13024788,26686331:0,0,127431
(1,556:13024788,26686331:0,215040,0
g1,556:13680148,26686331
g1,556:38545653,26686331
(1,556:38545653,26686331:655360,215040,0
k1,556:38678767,26686331:133114
x1,556:39201013,26686331
)
k1,556:13024789,26686331:-26176224
)
)
(1,556:14663190,27472763:23227103,455111,127431
x1,556:15447804,27472763
g1,555:15666257,27472763
x1,555:18473388,27472763
g1,555:18764659,27472763
x1,555:19574760,27472763
g1,555:19793213,27472763
x1,555:21559050,27472763
g1,555:21777503,27472763
x1,555:22287229,27472763
x1,555:23106431,27472763
g1,555:23324884,27472763
x1,555:24928699,27472763
g1,555:25147152,27472763
x1,555:26020968,27472763
x1,555:27317127,27472763
g1,555:27535580,27472763
x1,555:29228597,27472763
g1,555:29447050,27472763
x1,555:32215951,27472763
g1,555:32434404,27472763
x1,555:33746946,27472763
x1,555:35352581,27472763
k1,555:37890293,27472763:2537712
)
(1,556:13024788,27472763:0,0,127431
(1,556:13024788,27472763:0,215040,0
g1,556:13680148,27472763
g1,556:38545653,27472763
(1,556:38545653,27472763:655360,215040,0
k1,556:38678767,27472763:133114
x1,556:39201013,27472763
)
k1,556:13024789,27472763:-26176224
)
)
(1,556:14663190,28259195:23227103,455111,127431
x1,556:18253116,28259195
g1,555:18471569,28259195
x1,555:19673066,28259195
g1,555:19891519,28259195
x1,555:21275061,28259195
g1,555:21493514,28259195
x1,555:22767828,28259195
g1,555:22986281,28259195
x1,555:24988774,28259195
g1,555:25207227,28259195
x1,555:27906952,28259195
g1,555:28125405,28259195
x1,555:30679494,28259195
k1,556:34221324,28259195:3668970
k1,556:37890293,28259195:3668969
)
(1,556:13024788,28259195:0,0,127431
(1,556:13024788,28259195:0,215040,0
g1,556:13680148,28259195
g1,556:38545653,28259195
(1,556:38545653,28259195:655360,215040,0
k1,556:38678767,28259195:133114
x1,556:39201013,28259195
)
k1,556:13024789,28259195:-26176224
)
)
h1,556:13024788,28259195:0,0,127431
(1,558:14663190,29569915:23227103,455111,127431
(1,557:14663190,29569915:0,286650,0
g1,557:14663190,29569915
g1,557:13352468,29569915
g1,557:13024788,29569915
(1,557:13024788,29569915:1310722,286650,0
k1,557:14335510,29569915:1310722
(1,557:14335510,29569915:0,286650,0
k1,557:14007910,29569915:-327600
x1,557:14335510,29569915
)
)
g1,557:14663190,29569915
)
x1,557:18596875,29569915
g1,557:18848095,29569915
x1,557:19245860,29569915
x1,557:22072082,29569915
x1,557:22254127,29569915
g1,557:22545398,29569915
x1,557:23218964,29569915
x1,557:23455621,29569915
g1,557:23674074,29569915
x1,557:27722752,29569915
g1,557:27941205,29569915
x1,557:30710107,29569915
g1,557:30928560,29569915
x1,557:34518486,29569915
g1,557:34736939,29569915
x1,557:36067688,29569915
g1,557:36286141,29569915
x1,557:36650231,29569915
x1,557:37615070,29569915
k1,557:37890293,29569915:275223
)
(1,558:13024788,29569915:0,0,127431
(1,558:13024788,29569915:0,215040,0
g1,558:13680148,29569915
g1,558:38545653,29569915
(1,558:38545653,29569915:655360,215040,0
k1,558:38678767,29569915:133114
x1,558:39201013,29569915
)
k1,558:13024789,29569915:-26176224
)
)
(1,558:14663190,30356347:23227103,455111,127431
x1,558:16411549,30356347
x1,557:17039895,30356347
k1,557:17252454,30356347:212559
x1,557:18021375,30356347
k1,557:18233934,30356347:212559
x1,557:19125954,30356347
k1,557:19338513,30356347:212559
x1,557:20733631,30356347
k1,557:20946190,30356347:212559
x1,557:24020089,30356347
k1,557:24232648,30356347:212559
x1,557:24803541,30356347
k1,557:25016101,30356347:212560
x1,557:25355069,30356347
x1,557:27209742,30356347
k1,557:27422301,30356347:212559
x1,557:28314321,30356347
k1,557:28526880,30356347:212559
x1,557:31465191,30356347
k1,557:31677750,30356347:212559
x1,557:32195122,30356347
k1,557:32407681,30356347:212559
x1,557:34354068,30356347
k1,557:34566627,30356347:212559
x1,557:37890293,30356347
k1,557:37890293,30356347:0
)
(1,558:13024788,30356347:0,0,127431
(1,558:13024788,30356347:0,215040,0
g1,558:13680148,30356347
g1,558:38545653,30356347
(1,558:38545653,30356347:655360,215040,0
k1,558:38678767,30356347:133114
x1,558:39201013,30356347
)
k1,558:13024789,30356347:-26176224
)
)
(1,558:14663190,31142779:23227103,455111,127431
x1,558:15719051,31142779
g1,557:15937504,31142779
x1,557:18231268,31142779
g1,557:18449721,31142779
x1,557:21417051,31142779
g1,557:21635504,31142779
x1,557:22181639,31142779
g1,557:22400092,31142779
x1,557:23310316,31142779
g1,557:23528769,31142779
x1,557:24402585,31142779
x1,557:25698744,31142779
g1,557:25917197,31142779
x1,557:28396646,31142779
x1,557:30490164,31142779
g1,557:30708617,31142779
x1,557:31657071,31142779
x1,557:32956869,31142779
k1,558:35360011,31142779:2530282
k1,558:37890293,31142779:2530282
)
(1,558:13024788,31142779:0,0,127431
(1,558:13024788,31142779:0,215040,0
g1,558:13680148,31142779
g1,558:38545653,31142779
(1,558:38545653,31142779:655360,215040,0
k1,558:38678767,31142779:133114
x1,558:39201013,31142779
)
k1,558:13024789,31142779:-26176224
)
)
h1,558:13024788,31142779:0,0,127431
(1,561:13024788,32453499:24865505,455111,127431
h1,560:13024788,32453499:932339,0,0
x1,560:15085804,32453499
g1,560:15304257,32453499
x1,560:15850392,32453499
x1,560:18419045,32453499
g1,560:18637498,32453499
x1,560:19165429,32453499
g1,560:19383882,32453499
x1,560:20843880,32453499
g1,560:21062333,32453499
x1,560:22282033,32453499
g1,560:22500486,32453499
x1,560:23337891,32453499
x1,560:25489660,32453499
g1,560:25708113,32453499
x1,560:26181429,32453499
x1,560:26749408,32453499
g1,560:26967861,32453499
x1,560:29410902,32453499
g1,560:29629355,32453499
x1,560:30211899,32453499
g1,560:30430352,32453499
x1,560:32216212,32453499
g1,560:32434665,32453499
x1,560:33344889,32453499
g1,560:33563342,32453499
x1,560:34582794,32453499
g1,560:34801247,32453499
x1,560:35165337,32453499
x1,560:35729676,32453499
x1,560:36184787,32453499
x1,560:37113214,32453499
k1,560:37890293,32453499:777079
)
(1,561:13024788,32453499:0,0,127431
(1,561:13024788,32453499:0,215040,0
g1,561:13680148,32453499
g1,561:38545653,32453499
(1,561:38545653,32453499:655360,215040,0
k1,561:38678767,32453499:133114
x1,561:39201013,32453499
)
k1,561:13024789,32453499:-26176224
)
)
(1,561:13024788,33239931:24865505,455111,127431
x1,561:14262694,33239931
g1,560:14481147,33239931
x1,560:17013391,33239931
x1,560:17286457,33239931
g1,560:17504910,33239931
x1,560:20000744,33239931
g1,560:20219197,33239931
x1,560:21275058,33239931
g1,560:21493511,33239931
x1,560:23496004,33239931
g1,560:23714457,33239931
x1,560:24260592,33239931
x1,560:27704880,33239931
x1,560:28032561,33239931
x1,560:28159992,33239931
g1,560:28378445,33239931
x1,560:30471963,33239931
g1,560:30690416,33239931
x1,560:31600640,33239931
g1,560:31819093,33239931
x1,560:32692909,33239931
x1,560:33807023,33239931
g1,560:34025476,33239931
x1,560:34972110,33239931
g1,560:35190563,33239931
x1,560:36410265,33239931
k1,560:37890293,33239931:1504276
)
(1,561:13024788,33239931:0,0,127431
(1,561:13024788,33239931:0,215040,0
g1,561:13680148,33239931
g1,561:38545653,33239931
(1,561:38545653,33239931:655360,215040,0
k1,561:38678767,33239931:133114
x1,561:39201013,33239931
)
k1,561:13024789,33239931:-26176224
)
)
(1,561:13024788,34026363:24865505,455111,127431
x1,561:13388878,34026363
x1,560:13734764,34026363
x1,560:14189875,34026363
x1,560:15466009,34026363
g1,560:15684462,34026363
x1,560:18531642,34026363
g1,560:18750095,34026363
x1,560:19733138,34026363
g1,560:19951591,34026363
x1,560:21047501,34026363
g1,560:21265954,34026363
x1,560:24331589,34026363
x1,560:24568247,34026363
g1,560:24786700,34026363
x1,560:27266149,34026363
x1,560:28616922,34026363
x1,560:29474354,34026363
g1,560:29692807,34026363
x1,560:30275351,34026363
x1,560:31061785,34026363
g1,560:31280238,34026363
x1,560:32481735,34026363
g1,560:32700188,34026363
x1,560:35325274,34026363
g1,560:35543727,34026363
x1,560:36526769,34026363
k1,560:37890293,34026363:1363524
)
(1,561:13024788,34026363:0,0,127431
(1,561:13024788,34026363:0,215040,0
g1,561:13680148,34026363
g1,561:38545653,34026363
(1,561:38545653,34026363:655360,215040,0
k1,561:38678767,34026363:133114
x1,561:39201013,34026363
)
k1,561:13024789,34026363:-26176224
)
)
(1,561:13024788,34812795:24865505,455111,127431
x1,561:13570923,34812795
x1,560:16141395,34812795
g1,560:16359848,34812795
x1,560:17415709,34812795
g1,560:17634162,34812795
x1,560:21025658,34812795
k1,561:29394406,34812795:8495888
k1,561:37890294,34812795:8495888
)
(1,561:13024788,34812795:0,0,127431
(1,561:13024788,34812795:0,215040,0
g1,561:13680148,34812795
g1,561:38545653,34812795
(1,561:38545653,34812795:655360,215040,0
k1,561:38678767,34812795:133114
x1,561:39201013,34812795
)
k1,561:13024789,34812795:-26176224
)
)
h1,561:13024788,34812795:0,0,127431
(1,563:13024788,36980031:24865505,655359,0
(1,563:13024788,36980031:0,0,0
g1,563:13024788,36980031
)
(1,563:13024788,36980031:0,0,0
(1,563:13024788,36980031:0,0,0
(1,563:13024788,35800383:0,0,0
)
)
g1,563:13024788,36980031
)
x1,563:16436264,36980031
g1,563:16790158,36980031
x1,563:18485899,36980031
g1,563:18839793,36980031
x1,563:23682028,36980031
k1,563:30786161,36980031:7104133
k1,563:37890293,36980031:7104132
)
(1,563:13024788,36980031:0,0,0
(1,563:13024788,36980031:0,215040,0
g1,563:13680148,36980031
g1,563:38545653,36980031
(1,563:38545653,36980031:655360,215040,0
k1,563:38678767,36980031:133114
x1,563:39201013,36980031
)
k1,563:13024789,36980031:-26176224
)
)
h1,563:13024788,36980031:0,0,0
(1,564:13024788,38546522:24865505,546132,152916
(1,564:13024788,38546522:0,0,0
g1,564:13024788,38546522
)
(1,564:13024788,38546522:0,0,0
(1,564:13024788,38546522:0,0,0
(1,564:13024788,37629018:0,0,0
)
)
g1,564:13024788,38546522
)
x1,564:17318581,38546522
g1,564:17613493,38546522
x1,564:19626269,38546522
g1,564:19921181,38546522
x1,564:20987962,38546522
x1,564:23849245,38546522
g1,564:24144157,38546522
x1,564:25864477,38546522
g1,564:26159389,38546522
x1,564:29350627,38546522
k1,564:33620460,38546522:4269833
k1,564:37890293,38546522:4269833
)
(1,564:13024788,38546522:0,0,152916
(1,564:13024788,38546522:0,215040,0
g1,564:13680148,38546522
g1,564:38545653,38546522
(1,564:38545653,38546522:655360,215040,0
k1,564:38678767,38546522:133114
x1,564:39201013,38546522
)
k1,564:13024789,38546522:-26176224
)
)
h1,564:13024788,38546522:0,0,152916
(1,567:13024788,39756206:24865505,455111,127431
x1,567:14129872,39756206
g1,566:14348325,39756206
x1,566:16498276,39756206
g1,566:16716729,39756206
x1,566:18795681,39756206
g1,566:19014134,39756206
x1,566:21653785,39756206
g1,566:21872238,39756206
x1,566:22767898,39756206
x1,566:23588918,39756206
g1,566:23807371,39756206
x1,566:25125374,39756206
g1,566:25343827,39756206
x1,566:26072007,39756206
x1,566:28383976,39756206
g1,566:28602429,39756206
x1,566:29876743,39756206
g1,566:30095196,39756206
x1,566:31538812,39756206
x1,566:31811878,39756206
g1,566:32030331,39756206
x1,566:33457560,39756206
g1,566:33676013,39756206
x1,566:36049875,39756206
x1,566:37160349,39756206
k1,566:37890293,39756206:729944
)
(1,567:13024788,39756206:0,0,127431
(1,567:13024788,39756206:0,215040,0
g1,567:13680148,39756206
g1,567:38545653,39756206
(1,567:38545653,39756206:655360,215040,0
k1,567:38678767,39756206:133114
x1,567:39201013,39756206
)
k1,567:13024789,39756206:-26176224
)
)
(1,567:13024788,40542638:24865505,491520,127431
x1,567:14228633,40542638
g1,566:14447086,40542638
x1,566:16136062,40542638
g1,566:16354515,40542638
x1,566:16875583,40542638
g1,566:17094036,40542638
x1,566:17992427,40542638
g1,566:18210880,40542638
x1,566:19540500,40542638
g1,566:19758953,40542638
x1,566:20118310,40542638
x1,566:22975433,40542638
g1,566:23266704,40542638
x1,566:24006977,40542638
g1,566:24225430,40542638
x1,566:25163350,40542638
x1,566:25971665,40542638
g1,566:26190118,40542638
x1,566:26729153,40542638
g1,566:26947606,40542638
x1,566:27872950,40542638
g1,566:28091403,40542638
x1,566:28594502,40542638
g1,566:28812955,40542638
x1,566:29711346,40542638
g1,566:29929799,40542638
x1,566:31582839,40542638
g1,566:31801292,40542638
x1,566:35112763,40542638
g1,566:35331216,40542638
x1,566:37889831,40542638
k1,566:37890293,40542638:462
)
(1,567:13024788,40542638:0,0,127431
(1,567:13024788,40542638:0,215040,0
g1,567:13680148,40542638
g1,567:38545653,40542638
(1,567:38545653,40542638:655360,215040,0
k1,567:38678767,40542638:133114
x1,567:39201013,40542638
)
k1,567:13024789,40542638:-26176224
)
)
(1,567:13024788,41329070:24865505,455111,127431
x1,567:13552719,41329070
g1,566:13771172,41329070
x1,566:15919303,41329070
g1,566:16137756,41329070
x1,566:17412070,41329070
x1,566:18855686,41329070
x1,566:19128752,41329070
g1,566:19347205,41329070
x1,566:20774434,41329070
g1,566:20992887,41329070
x1,566:23761789,41329070
g1,566:23980242,41329070
x1,566:24562786,41329070
g1,566:24781239,41329070
x1,566:26000941,41329070
g1,566:26219394,41329070
x1,566:27712163,41329070
g1,566:27930616,41329070
x1,566:29374232,41329070
x1,566:29647298,41329070
g1,566:29865751,41329070
x1,566:31475025,41329070
g1,566:31693478,41329070
x1,566:34174749,41329070
g1,566:34393202,41329070
x1,566:34939337,41329070
g1,566:35157790,41329070
x1,566:35849561,41329070
k1,566:37890293,41329070:2040732
)
(1,567:13024788,41329070:0,0,127431
(1,567:13024788,41329070:0,215040,0
g1,567:13680148,41329070
g1,567:38545653,41329070
(1,567:38545653,41329070:655360,215040,0
k1,567:38678767,41329070:133114
x1,567:39201013,41329070
)
k1,567:13024789,41329070:-26176224
)
)
(1,567:13024788,42115502:24865505,455111,127431
x1,567:13747143,42115502
x1,566:15859883,42115502
k1,566:16077807,42115502:217924
x1,566:17415970,42115502
k1,566:17633895,42115502:217925
x1,566:18157603,42115502
k1,566:18375527,42115502:217924
x1,566:20002631,42115502
x1,566:22440433,42115502
k1,566:22658358,42115502:217925
x1,566:24500365,42115502
k1,566:24791460,42115502:291095
x1,566:26059190,42115502
k1,566:26277114,42115502:217924
x1,566:28451399,42115502
x1,566:29372256,42115502
k1,566:29590181,42115502:217925
x1,566:30312536,42115502
x1,566:32425276,42115502
k1,566:32643200,42115502:217924
x1,566:33004377,42115502
x1,566:34254195,42115502
k1,566:34472120,42115502:217925
x1,566:34797180,42115502
k1,566:35015104,42115502:217924
x1,566:37673369,42115502
x1,566:37907988,42115502
k1,566:37890293,42115502:0
)
(1,567:13024788,42115502:0,0,127431
(1,567:13024788,42115502:0,215040,0
g1,567:13680148,42115502
g1,567:38545653,42115502
(1,567:38545653,42115502:655360,215040,0
k1,567:38678767,42115502:133114
x1,567:39201013,42115502
)
k1,567:13024789,42115502:-26176224
)
)
(1,567:13024788,42901934:24865505,455111,127431
x1,567:13316059,42901934
x1,566:15628028,42901934
g1,566:15846481,42901934
x1,566:16631095,42901934
g1,566:16849548,42901934
x1,566:18014635,42901934
x1,566:19197926,42901934
g1,566:19416379,42901934
x1,566:21711965,42901934
g1,566:21930418,42901934
x1,566:25139870,42901934
g1,566:25358323,42901934
x1,566:26669045,42901934
x1,566:27014930,42901934
g1,566:27233383,42901934
x1,566:27706699,42901934
x1,566:28926400,42901934
g1,566:29144853,42901934
x1,566:29399716,42901934
x1,566:31602460,42901934
g1,566:31820913,42901934
x1,566:32185003,42901934
x1,566:32494479,42901934
g1,566:32712932,42901934
x1,566:34500612,42901934
g1,566:34719065,42901934
x1,566:35301609,42901934
x1,566:35756720,42901934
x1,566:36686969,42901934
k1,566:37890293,42901934:1203324
)
(1,567:13024788,42901934:0,0,127431
(1,567:13024788,42901934:0,215040,0
g1,567:13680148,42901934
g1,567:38545653,42901934
(1,567:38545653,42901934:655360,215040,0
k1,567:38678767,42901934:133114
x1,567:39201013,42901934
)
k1,567:13024789,42901934:-26176224
)
)
(1,567:13024788,43688366:24865505,455111,127431
x1,567:15902917,43688366
g1,566:16121370,43688366
x1,566:17031594,43688366
g1,566:17250047,43688366
x1,566:18123863,43688366
x1,566:19381793,43688366
x1,566:19709474,43688366
g1,566:19927927,43688366
x1,566:21427975,43688366
k1,567:29595564,43688366:8294729
k1,567:37890293,43688366:8294729
)
(1,567:13024788,43688366:0,0,127431
(1,567:13024788,43688366:0,215040,0
g1,567:13680148,43688366
g1,567:38545653,43688366
(1,567:38545653,43688366:655360,215040,0
k1,567:38678767,43688366:133114
x1,567:39201013,43688366
)
k1,567:13024789,43688366:-26176224
)
)
h1,567:13024788,43688366:0,0,127431
(1,569:13024788,44474798:24865505,455111,127431
h1,568:13024788,44474798:932339,0,0
x1,568:14430443,44474798
x1,568:14703510,44474798
g1,568:14921963,44474798
x1,568:17042784,44474798
g1,568:17261237,44474798
x1,568:18320738,44474798
g1,568:18539191,44474798
x1,568:20075648,44474798
g1,568:20294101,44474798
x1,568:20767417,44474798
x1,568:21040483,44474798
g1,568:21258936,44474798
x1,568:23334248,44474798
g1,568:23552701,44474798
x1,568:24462925,44474798
g1,568:24681378,44474798
x1,568:25755444,44474798
x1,568:27375642,44474798
g1,568:27594095,44474798
x1,568:29762250,44474798
x1,568:30089931,44474798
g1,568:30308384,44474798
x1,568:31163996,44474798
x1,568:31912198,44474798
x1,568:34464468,44474798
g1,568:34682921,44474798
x1,568:35156237,44474798
x1,568:35684165,44474798
x1,568:37577431,44474798
k1,568:37890293,44474798:312862
)
(1,569:13024788,44474798:0,0,127431
(1,569:13024788,44474798:0,215040,0
g1,569:13680148,44474798
g1,569:38545653,44474798
(1,569:38545653,44474798:655360,215040,0
k1,569:38678767,44474798:133114
x1,569:39201013,44474798
)
k1,569:13024789,44474798:-26176224
)
)
(1,569:13024788,45261230:24865505,491520,163840
x1,569:16033772,45261230
g1,568:16252225,45261230
x1,568:17562947,45261230
x1,568:17908832,45261230
g1,568:18127285,45261230
x1,568:20790599,45261230
g1,568:21009052,45261230
x1,568:21977531,45261230
x1,568:23597729,45261230
g1,568:23816182,45261230
x1,568:26044410,45261230
g1,568:26262863,45261230
x1,568:27047477,45261230
g1,568:27265930,45261230
x1,568:28176154,45261230
g1,568:28394607,45261230
x1,568:30508149,45261230
x1,568:30835830,45261230
g1,568:31054283,45261230
x1,568:32372286,45261230
g1,568:32590739,45261230
x1,568:32954829,45261230
x1,568:33282510,45261230
g1,568:33500963,45261230
x1,568:34047098,45261230
x1,568:35195800,45261230
x1,568:37180091,45261230
k1,568:37890293,45261230:710202
)
(1,569:13024788,45261230:0,0,163840
(1,569:13024788,45261230:0,215040,0
g1,569:13680148,45261230
g1,569:38545653,45261230
(1,569:38545653,45261230:655360,215040,0
k1,569:38678767,45261230:133114
x1,569:39201013,45261230
)
k1,569:13024789,45261230:-26176224
)
)
]
(1,569:13024788,49020595:24865505,1290439,235932
(1,569:13024788,49020595:24865505,1290439,235932
g1,569:2368143,49020595
(1,569:2368143,49020595:35522150,1290439,235932
[1,569:2368143,49020595:35522150,1290439,235932
(1,569:2368143,49020595:35522150,550500,235932
(1,569:2368143,49020595:0,550500,235932
[1,569:2368143,49020595:35522150,550500,235932
(1,569:2368143,49020595:35522150,550500,235932
h1,569:2368143,49020595:0,0,0
x1,569:4288714,49020595
x1,569:4634599,49020595
x1,569:5200758,49020595
g1,569:5419211,49020595
x1,569:6256618,49020595
g1,569:6475071,49020595
x1,569:7785795,49020595
r1,569:7785795,49020595:0,786432,235932
k1,569:22838044,49020595:15052249
k1,569:37890293,49020595:15052249
)
]
k1,569:2368141,49020595:-35522152
)
g1,569:2368143,49020595
[1,569:2368143,49020595:35522150,0,0
(1,569:2368143,49020595:35522150,0,0
k1,569:20129219,49020595:17761076
h1,569:20129219,49020595:0,0,0
g1,569:20129219,49020595
k1,569:37890295,49020595:17761076
)
]
g1,569:37890293,49020595
(1,569:37890293,49020595:0,550500,235932
k1,569:2368141,49020595:-35522152
[1,569:2368141,49020595:35522150,550500,235932
(1,569:2368141,49020595:35522150,550500,235932
k1,569:36284653,49020595:33916512
h1,569:36251885,49020595:0,0,0
x1,569:37234928,49020595
x1,569:37890290,49020595
r1,569:37890290,49020595:0,786432,235932
g1,569:37890290,49020595
g1,569:37890290,49020595
)
]
)
)
]
)
g1,569:37890293,49020595
)
)
]
]
]
!41575
}10
!11
{11
[1,590:4736286,49020595:33154007,44284309,235932
(1,590:4736286,4736286:0,0,0
[1,590:0,4736286:0,0,0
(1,590:0,0:0,0,0
g1,590:0,0
)
]
)
[1,590:4736286,4736286:0,0,0
(1,590:4736286,1535259:0,0,0
k1,590:4736286,1535259:-8222721
)
]
[1,590:4736286,49020595:33154007,44284309,235932
[1,590:13024788,49020595:24865505,47419555,235932
[1,590:13024788,2387472:24865505,786432,0
(1,590:13024788,2387472:24865505,0,0
(1,590:13024788,2387472:24865505,0,0
g1,590:2368143,2387472
(1,590:2368143,2387472:35522150,0,0
[1,590:2368143,2387472:35522150,0,0
(1,590:2368143,2387472:35522150,0,0
(1,590:2368143,2387472:0,0,0
[1,590:2368143,2387472:35522150,0,0
(1,590:2368143,2387472:35522150,0,0
h1,590:2368143,2387472:0,0,0
k1,590:20129219,2387472:17761076
k1,590:37890295,2387472:17761076
)
]
k1,590:2368141,2387472:-35522152
)
g1,590:2368143,2387472
[1,590:2368143,2387472:35522150,0,0
(1,590:2368143,2387472:35522150,0,0
k1,590:20129219,2387472:17761076
h1,590:20129219,2387472:0,0,0
g1,590:20129219,2387472
k1,590:37890295,2387472:17761076
)
]
g1,590:37890293,2387472
(1,590:37890293,2387472:0,0,0
k1,590:2368141,2387472:-35522152
[1,590:2368141,2387472:35522150,0,0
(1,590:2368141,2387472:35522150,0,0
k1,590:37890293,2387472:35522152
h1,590:37890293,2387472:0,0,0
g1,590:37890293,2387472
g1,590:37890293,2387472
)
]
)
)
]
)
g1,590:37890293,2387472
)
)
]
[1,590:13024788,45468380:24865505,41442508,0
(1,569:13024788,4681232:24865505,455111,127431
x1,569:13388878,4681232
x1,568:13953217,4681232
x1,568:14408328,4681232
x1,568:15336755,4681232
g1,568:15555208,4681232
x1,568:17761592,4681232
g1,568:17980045,4681232
x1,568:20572362,4681232
g1,568:20790815,4681232
x1,568:21336950,4681232
g1,568:21555403,4681232
x1,568:23541512,4681232
g1,568:23759965,4681232
x1,568:25474826,4681232
g1,568:25766097,4681232
x1,568:26894774,4681232
g1,568:27113227,4681232
x1,568:28243726,4681232
x1,568:28480384,4681232
g1,568:28698837,4681232
x1,568:30228014,4681232
g1,568:30446467,4681232
x1,568:30974398,4681232
g1,568:31192851,4681232
x1,568:32130383,4681232
g1,568:32348836,4681232
x1,568:32676517,4681232
g1,568:32894970,4681232
x1,568:36690604,4681232
g1,568:36909057,4681232
x1,568:37819281,4681232
k1,568:37890293,4681232:71012
)
(1,569:13024788,4681232:0,0,127431
(1,569:13024788,4681232:0,215040,0
g1,569:13680148,4681232
g1,569:38545653,4681232
(1,569:38545653,4681232:655360,215040,0
k1,569:38678767,4681232:133114
x1,569:39201013,4681232
)
k1,569:13024789,4681232:-26176224
)
)
(1,569:13024788,5467664:24865505,455111,127431
x1,569:17273717,5467664
g1,568:17492170,5467664
x1,568:18111122,5467664
x1,568:19276209,5467664
x1,568:19913365,5467664
g1,568:20131818,5467664
x1,568:22390996,5467664
g1,568:22609449,5467664
x1,568:25185384,5467664
g1,568:25403837,5467664
x1,568:27885108,5467664
g1,568:28103561,5467664
x1,568:28649696,5467664
g1,568:28868149,5467664
x1,568:29195830,5467664
g1,568:29414283,5467664
x1,568:31926502,5467664
g1,568:32144955,5467664
x1,568:35500043,5467664
g1,568:35718496,5467664
x1,568:37395127,5467664
k1,568:37890293,5467664:495166
)
(1,569:13024788,5467664:0,0,127431
(1,569:13024788,5467664:0,215040,0
g1,569:13680148,5467664
g1,569:38545653,5467664
(1,569:38545653,5467664:655360,215040,0
k1,569:38678767,5467664:133114
x1,569:39201013,5467664
)
k1,569:13024789,5467664:-26176224
)
)
(1,569:13024788,6254096:24865505,491520,127431
x1,569:13386693,6254096
x1,568:14345852,6254096
k1,568:14563320,6254096:217468
x1,568:16419890,6254096
k1,568:16637358,6254096:217468
x1,568:17507739,6254096
k1,568:17725207,6254096:217468
x1,568:19751877,6254096
k1,568:19969344,6254096:217467
x1,568:22328961,6254096
x1,568:23215518,6254096
k1,568:23432986,6254096:217468
x1,568:24012035,6254096
k1,568:24229503,6254096:217468
x1,568:25423791,6254096
k1,568:25641259,6254096:217468
x1,568:26546020,6254096
x1,568:27070673,6254096
k1,568:27361615,6254096:290942
x1,568:28631901,6254096
k1,568:28849369,6254096:217468
x1,568:31346513,6254096
k1,568:31563981,6254096:217468
x1,568:33923598,6254096
x1,568:35606349,6254096
k1,568:35823817,6254096:217468
x1,568:37890293,6254096
k1,568:37890293,6254096:0
)
(1,569:13024788,6254096:0,0,127431
(1,569:13024788,6254096:0,215040,0
g1,569:13680148,6254096
g1,569:38545653,6254096
(1,569:38545653,6254096:655360,215040,0
k1,569:38678767,6254096:133114
x1,569:39201013,6254096
)
k1,569:13024789,6254096:-26176224
)
)
(1,569:13024788,7040528:24865505,455111,127431
x1,569:13881127,7040528
x1,568:14973323,7040528
k1,568:15186590,7040528:213267
x1,568:15757483,7040528
k1,568:15970751,7040528:213268
x1,568:17364085,7040528
k1,568:17577352,7040528:213267
x1,568:20663741,7040528
k1,568:20877008,7040528:213267
x1,568:23201611,7040528
k1,568:23414879,7040528:213268
x1,568:24719012,7040528
k1,568:24932279,7040528:213267
x1,568:25824299,7040528
k1,568:26037567,7040528:213268
x1,568:28108837,7040528
x1,568:28429600,7040528
k1,568:28642867,7040528:213267
x1,568:29934510,7040528
k1,568:30147777,7040528:213267
x1,568:32324306,7040528
k1,568:32537574,7040528:213268
x1,568:32894382,7040528
x1,568:34054372,7040528
k1,568:34267639,7040528:213267
x1,568:34588766,7040528
x1,568:34909529,7040528
x1,568:37890293,7040528
k1,568:37890293,7040528:0
)
(1,569:13024788,7040528:0,0,127431
(1,569:13024788,7040528:0,215040,0
g1,569:13680148,7040528
g1,569:38545653,7040528
(1,569:38545653,7040528:655360,215040,0
k1,569:38678767,7040528:133114
x1,569:39201013,7040528
)
k1,569:13024789,7040528:-26176224
)
)
(1,569:13024788,7826960:24865505,455111,127431
x1,569:13388878,7826960
x1,568:13716559,7826960
g1,568:13935012,7826960
x1,568:14845236,7826960
g1,568:15063689,7826960
x1,568:17838052,7826960
g1,568:18056505,7826960
x1,568:21114859,7826960
g1,568:21333312,7826960
x1,568:21861243,7826960
g1,568:22079696,7826960
x1,568:22989920,7826960
g1,568:23208373,7826960
x1,568:24082189,7826960
x1,568:25340119,7826960
x1,568:25667800,7826960
g1,568:25886253,7826960
x1,568:27386301,7826960
k1,569:32574727,7826960:5315566
k1,569:37890293,7826960:5315566
)
(1,569:13024788,7826960:0,0,127431
(1,569:13024788,7826960:0,215040,0
g1,569:13680148,7826960
g1,569:38545653,7826960
(1,569:38545653,7826960:655360,215040,0
k1,569:38678767,7826960:133114
x1,569:39201013,7826960
)
k1,569:13024789,7826960:-26176224
)
)
h1,569:13024788,7826960:0,0,127431
(1,571:13024788,8613392:24865505,455111,127431
h1,570:13024788,8613392:932339,0,0
x1,570:15085804,8613392
g1,570:15304257,8613392
x1,570:18471839,8613392
g1,570:18690292,8613392
x1,570:19218223,8613392
g1,570:19436676,8613392
x1,570:21830566,8613392
g1,570:22049019,8613392
x1,570:24240839,8613392
x1,570:25697199,8613392
g1,570:25915652,8613392
x1,570:27592286,8613392
x1,570:27919967,8613392
x1,570:28557123,8613392
g1,570:28775576,8613392
x1,570:29649392,8613392
x1,570:30505003,8613392
g1,570:30723456,8613392
x1,570:31087546,8613392
x1,570:34258767,8613392
g1,570:34477220,8613392
x1,570:35168991,8613392
g1,570:35387444,8613392
x1,570:36297668,8613392
k1,570:37890293,8613392:1592625
)
(1,571:13024788,8613392:0,0,127431
(1,571:13024788,8613392:0,215040,0
g1,571:13680148,8613392
g1,571:38545653,8613392
(1,571:38545653,8613392:655360,215040,0
k1,571:38678767,8613392:133114
x1,571:39201013,8613392
)
k1,571:13024789,8613392:-26176224
)
)
(1,571:13024788,9399824:24865505,455111,127431
x1,571:15138330,9399824
x1,570:15466011,9399824
g1,570:15684464,9399824
x1,570:17184512,9399824
g1,570:17402965,9399824
x1,570:17989149,9399824
g1,570:18207602,9399824
x1,570:20992887,9399824
g1,570:21211340,9399824
x1,570:21575430,9399824
x1,570:21903111,9399824
g1,570:22121564,9399824
x1,570:23031788,9399824
g1,570:23250241,9399824
x1,570:25908095,9399824
g1,570:26126548,9399824
x1,570:27657544,9399824
g1,570:27875997,9399824
x1,570:28931858,9399824
g1,570:29150311,9399824
x1,570:29905798,9399824
g1,570:30124251,9399824
x1,570:31808163,9399824
g1,570:32026616,9399824
x1,570:33746938,9399824
g1,570:33965391,9399824
x1,570:34657162,9399824
g1,570:34875615,9399824
x1,570:35512772,9399824
x1,570:37588084,9399824
k1,570:37890293,9399824:302209
)
(1,571:13024788,9399824:0,0,127431
(1,571:13024788,9399824:0,215040,0
g1,571:13680148,9399824
g1,571:38545653,9399824
(1,571:38545653,9399824:655360,215040,0
k1,571:38678767,9399824:133114
x1,571:39201013,9399824
)
k1,571:13024789,9399824:-26176224
)
)
(1,571:13024788,10186256:24865505,455111,127431
x1,571:16234240,10186256
g1,570:16525511,10186256
x1,570:17335612,10186256
g1,570:17554065,10186256
x1,570:19849650,10186256
g1,570:20068103,10186256
x1,570:21036582,10186256
x1,570:22656780,10186256
g1,570:22875233,10186256
x1,570:24318849,10186256
x1,570:24591915,10186256
g1,570:24810368,10186256
x1,570:26237597,10186256
g1,570:26456050,10186256
x1,570:27657547,10186256
g1,570:27876000,10186256
x1,570:29940387,10186256
x1,570:30213453,10186256
g1,570:30431906,10186256
x1,570:31342130,10186256
g1,570:31560583,10186256
x1,570:34602554,10186256
g1,570:34821007,10186256
x1,570:36095322,10186256
k1,570:37890293,10186256:1794971
)
(1,571:13024788,10186256:0,0,127431
(1,571:13024788,10186256:0,215040,0
g1,571:13680148,10186256
g1,571:38545653,10186256
(1,571:38545653,10186256:655360,215040,0
k1,571:38678767,10186256:133114
x1,571:39201013,10186256
)
k1,571:13024789,10186256:-26176224
)
)
(1,571:13024788,10972688:24865505,455111,127431
x1,571:15700850,10972688
g1,570:15919303,10972688
x1,570:18313193,10972688
g1,570:18531646,10972688
x1,570:19551098,10972688
x1,570:20006209,10972688
x1,570:20643365,10972688
g1,570:20861818,10972688
x1,570:21810272,10972688
g1,570:22028725,10972688
x1,570:22902541,10972688
x1,570:24016655,10972688
g1,570:24235108,10972688
x1,570:24817652,10972688
g1,570:25036105,10972688
x1,570:25400195,10972688
x1,570:26767351,10972688
g1,570:26985804,10972688
x1,570:29135753,10972688
g1,570:29354206,10972688
x1,570:30264430,10972688
g1,570:30482883,10972688
x1,570:30846973,10972688
x1,570:32831261,10972688
g1,570:33049714,10972688
x1,570:35421758,10972688
k1,570:37890293,10972688:2468535
)
(1,571:13024788,10972688:0,0,127431
(1,571:13024788,10972688:0,215040,0
g1,571:13680148,10972688
g1,571:38545653,10972688
(1,571:38545653,10972688:655360,215040,0
k1,571:38678767,10972688:133114
x1,571:39201013,10972688
)
k1,571:13024789,10972688:-26176224
)
)
(1,571:13024788,11759120:24865505,455111,127431
x1,571:14197156,11759120
x1,570:15926582,11759120
g1,570:16145035,11759120
x1,570:17419349,11759120
g1,570:17637802,11759120
x1,570:19081418,11759120
x1,570:19354484,11759120
g1,570:19572937,11759120
x1,570:20616054,11759120
g1,570:20834507,11759120
x1,570:23055455,11759120
g1,570:23273908,11759120
x1,570:23820043,11759120
x1,570:24641065,11759120
x1,570:26552537,11759120
g1,570:26770990,11759120
x1,570:29450691,11759120
x1,570:29687349,11759120
g1,570:29905802,11759120
x1,570:31329392,11759120
g1,570:31547845,11759120
x1,570:32132209,11759120
g1,570:32350662,11759120
x1,570:32678343,11759120
x1,570:33006024,11759120
x1,570:35483655,11759120
k1,571:36623404,11759120:1266889
k1,571:37890293,11759120:1266889
)
(1,571:13024788,11759120:0,0,127431
(1,571:13024788,11759120:0,215040,0
g1,571:13680148,11759120
g1,571:38545653,11759120
(1,571:38545653,11759120:655360,215040,0
k1,571:38678767,11759120:133114
x1,571:39201013,11759120
)
k1,571:13024789,11759120:-26176224
)
)
h1,571:13024788,11759120:0,0,127431
[1,577:13024788,22735265:24865505,10062282,0
[1,577:13024788,22735265:24865505,10062282,0
(1,575:13024788,21883297:24865505,9210314,0
k1,575:14268140,21883297:1243352
h1,574:14268140,21883297:0,0,0
(1,574:14268140,21883297:22378802,9210314,0
(1,574:14268140,21883297:22379159,9210337,0
(1,574:14268140,21883297:22379159,9210337,0
(1,574:14268140,21883297:0,9210337,0
(1,574:14268140,21883297:0,23188070,0
(1,574:14268140,21883297:56342077,23188070,0
)
k1,574:14268141,21883297:-56342076
)
)
g1,574:36647299,21883297
)
)
)
g1,575:36646942,21883297
k1,575:37890293,21883297:1243351
)
(1,575:13024788,22499333:24865505,550500,235932
h1,575:13024788,22499333:0,0,0
g1,575:13024788,22499333
[1,575:13024788,22499333:24865505,550500,235932
(1,575:13024788,22499333:24865505,550500,235932
h1,575:13024788,22499333:0,0,0
x1,575:14085191,22499333
g1,575:14336411,22499333
x1,575:14922591,22499333
g1,575:15257551,22499333
r1,590:15257551,22499333:0,786432,235932
g1,575:15257551,22499333
x1,575:18685456,22499333
g1,575:18903909,22499333
x1,575:19431840,22499333
g1,575:19650293,22499333
x1,575:20968296,22499333
g1,575:21186749,22499333
x1,575:24541837,22499333
g1,575:24760290,22499333
x1,575:25124380,22499333
x1,575:26509741,22499333
g1,575:26728194,22499333
x1,575:27784055,22499333
g1,575:28002508,22499333
x1,575:29333256,22499333
g1,575:29551709,22499333
x1,575:32009317,22499333
g1,575:32227770,22499333
x1,575:34803705,22499333
r1,590:34803705,22499333:0,235932,235932
k1,575:36346999,22499333:1543294
k1,575:37890293,22499333:1543294
)
]
g1,575:37890293,22499333
g1,575:37890293,22499333
)
]
]
(1,579:13024788,25228816:24865505,546132,152916
(1,579:13024788,25228816:0,0,0
g1,579:13024788,25228816
)
(1,579:13024788,25228816:0,0,0
(1,579:13024788,25228816:0,0,0
(1,579:13024788,24311312:0,0,0
)
)
g1,579:13024788,25228816
)
x1,579:17021485,25228816
g1,579:17316397,25228816
x1,579:18029101,25228816
g1,579:18324013,25228816
x1,579:20430268,25228816
x1,579:20809375,25228816
g1,579:21104287,25228816
x1,579:23885926,25228816
g1,579:24180838,25228816
x1,579:24785226,25228816
x1,579:26675757,25228816
x1,579:27344225,25228816
g1,579:27639137,25228816
x1,579:29359457,25228816
g1,579:29654369,25228816
x1,579:33289343,25228816
g1,579:33584255,25228816
x1,579:35815211,25228816
k1,579:37890293,25228816:2098970
)
(1,579:13024788,25228816:0,0,152916
(1,579:13024788,25228816:0,215040,0
g1,579:13680148,25228816
g1,579:38545653,25228816
(1,579:38545653,25228816:655360,215040,0
k1,579:38678767,25228816:133114
x1,579:39201013,25228816
)
k1,579:13024789,25228816:-26176224
)
)
(1,579:13024788,26146320:24865505,546132,0
x1,579:15884070,26146320
k1,579:26887182,26146320:11003112
k1,579:37890294,26146320:11003112
)
(1,579:13024788,26146320:0,0,0
(1,579:13024788,26146320:0,215040,0
g1,579:13680148,26146320
g1,579:38545653,26146320
(1,579:38545653,26146320:655360,215040,0
k1,579:38678767,26146320:133114
x1,579:39201013,26146320
)
k1,579:13024789,26146320:-26176224
)
)
h1,579:13024788,26146320:0,0,0
(1,582:13024788,27356004:24865505,455111,127431
x1,582:14129872,27356004
g1,581:14348325,27356004
x1,581:16354459,27356004
g1,581:16572912,27356004
x1,581:19387323,27356004
g1,581:19605776,27356004
x1,581:20479592,27356004
x1,581:21335203,27356004
g1,581:21553656,27356004
x1,581:22190813,27356004
x1,581:24484580,27356004
g1,581:24703033,27356004
x1,581:27945252,27356004
x1,581:28440413,27356004
g1,581:28658866,27356004
x1,581:29186797,27356004
g1,581:29405250,27356004
x1,581:30848866,27356004
x1,581:31121932,27356004
g1,581:31340385,27356004
x1,581:33233653,27356004
g1,581:33452106,27356004
x1,581:35236146,27356004
x1,581:35731307,27356004
g1,581:35949760,27356004
x1,581:37224074,27356004
k1,581:37890293,27356004:666219
)
(1,582:13024788,27356004:0,0,127431
(1,582:13024788,27356004:0,215040,0
g1,582:13680148,27356004
g1,582:38545653,27356004
(1,582:38545653,27356004:655360,215040,0
k1,582:38678767,27356004:133114
x1,582:39201013,27356004
)
k1,582:13024789,27356004:-26176224
)
)
(1,582:13024788,28142436:24865505,455111,127431
x1,582:15502465,28142436
g1,581:15720918,28142436
x1,581:17203550,28142436
g1,581:17422003,28142436
x1,581:19379581,28142436
g1,581:19598034,28142436
x1,581:20540706,28142436
x1,581:20992030,28142436
x1,581:21623943,28142436
g1,581:21842396,28142436
x1,581:24063634,28142436
x1,581:24298253,28142436
g1,581:24516706,28142436
x1,581:24841766,28142436
x1,581:25166680,28142436
x1,581:26378284,28142436
g1,581:26596737,28142436
x1,581:27463563,28142436
x1,581:28312475,28142436
g1,581:28530928,28142436
x1,581:29343578,28142436
g1,581:29562031,28142436
x1,581:30143526,28142436
g1,581:30361979,28142436
x1,581:32962454,28142436
g1,581:33180907,28142436
x1,581:33542084,28142436
x1,581:33866998,28142436
g1,581:34085451,28142436
x1,581:34410511,28142436
g1,581:34628964,28142436
x1,581:37904842,28142436
k1,581:37890293,28142436:9699
)
(1,582:13024788,28142436:0,0,127431
(1,582:13024788,28142436:0,215040,0
g1,582:13680148,28142436
g1,582:38545653,28142436
(1,582:38545653,28142436:655360,215040,0
k1,582:38678767,28142436:133114
x1,582:39201013,28142436
)
k1,582:13024789,28142436:-26176224
)
)
(1,582:13024788,28928868:24865505,533465,163840
x1,582:15704489,28928868
x1,581:15941147,28928868
g1,581:16159600,28928868
x1,581:16869576,28928868
x1,581:18198503,28928868
x1,581:18544389,28928868
x1,581:18926684,28928868
g1,581:19145137,28928868
x1,581:20494090,28928868
g1,581:20712543,28928868
x1,581:21772043,28928868
g1,581:21990496,28928868
x1,581:22245359,28928868
$1,581:22245359,28928868
x1,581:22575087,28928868
g1,581:22757127,28928868
x1,581:23266853,28928868
g1,581:23448893,28928868
x1,581:24613981,28928868
$1,581:24613981,28928868
x1,581:25050889,28928868
g1,581:25342160,28928868
x1,581:26470837,28928868
g1,581:26689290,28928868
x1,581:27563106,28928868
x1,581:28418717,28928868
g1,581:28637170,28928868
x1,581:29256122,28928868
x1,581:30421209,28928868
x1,581:31058365,28928868
g1,581:31276818,28928868
x1,581:31604499,28928868
g1,581:31822952,28928868
x1,581:34011130,28928868
$1,581:34011130,28928868
x1,581:34508738,28928868
(1,581:34513801,28691043:294003,295640,0
x1,581:34775036,28691043
)
$1,581:34807804,28928868
g1,581:35026257,28928868
x1,581:35554188,28928868
g1,581:35772641,28928868
x1,581:36792093,28928868
k1,581:37890293,28928868:1189295
)
(1,582:13024788,28928868:0,0,163840
(1,582:13024788,28928868:0,215040,0
g1,582:13680148,28928868
g1,582:38545653,28928868
(1,582:38545653,28928868:655360,215040,0
k1,582:38678767,28928868:133114
x1,582:39201013,28928868
)
k1,582:13024789,28928868:-26176224
)
)
(1,582:13024788,29715300:24865505,491520,127431
x1,582:15427781,29715300
g1,581:15646234,29715300
x1,581:16083142,29715300
g1,581:16301595,29715300
x1,581:19014064,29715300
g1,581:19232517,29715300
x1,581:20872742,29715300
x1,581:23330349,29715300
g1,581:23548802,29715300
x1,581:24750299,29715300
g1,581:24968752,29715300
x1,581:25496683,29715300
g1,581:25715136,29715300
x1,581:26625360,29715300
g1,581:26843813,29715300
x1,581:27189699,29715300
x1,581:29194012,29715300
g1,581:29412465,29715300
x1,581:29958600,29715300
g1,581:30177053,29715300
x1,581:31620669,29715300
x1,581:31893735,29715300
g1,581:32112188,29715300
x1,581:32439869,29715300
x1,581:35338020,29715300
g1,581:35629291,29715300
x1,581:36630538,29715300
x1,581:37670013,29715300
k1,581:37890293,29715300:220280
)
(1,582:13024788,29715300:0,0,127431
(1,582:13024788,29715300:0,215040,0
g1,582:13680148,29715300
g1,582:38545653,29715300
(1,582:38545653,29715300:655360,215040,0
k1,582:38678767,29715300:133114
x1,582:39201013,29715300
)
k1,582:13024789,29715300:-26176224
)
)
(1,582:13024788,30501732:24865505,455111,127431
x1,582:15863426,30501732
g1,581:16081879,30501732
x1,581:16553775,30501732
x1,581:17372277,30501732
g1,581:17590730,30501732
x1,581:20883115,30501732
g1,581:21101568,30501732
x1,581:23773230,30501732
x1,581:24009123,30501732
g1,581:24227576,30501732
x1,581:25280270,30501732
g1,581:25498723,30501732
x1,581:28021556,30501732
g1,581:28240009,30501732
x1,581:31561439,30501732
g1,581:31779892,30501732
x1,581:35887209,30501732
g1,581:36105662,30501732
x1,581:37889794,30501732
k1,581:37890293,30501732:499
)
(1,582:13024788,30501732:0,0,127431
(1,582:13024788,30501732:0,215040,0
g1,582:13680148,30501732
g1,582:38545653,30501732
(1,582:38545653,30501732:655360,215040,0
k1,582:38678767,30501732:133114
x1,582:39201013,30501732
)
k1,582:13024789,30501732:-26176224
)
)
(1,582:13024788,31288164:24865505,455111,0
x1,582:14197156,31288164
x1,581:16403540,31288164
g1,581:16621993,31288164
x1,581:17896307,31288164
g1,581:18114760,31288164
x1,581:19558376,31288164
x1,581:19831442,31288164
g1,581:20049895,31288164
x1,581:21275057,31288164
k1,582:29519105,31288164:8371188
k1,582:37890293,31288164:8371188
)
(1,582:13024788,31288164:0,0,0
(1,582:13024788,31288164:0,215040,0
g1,582:13680148,31288164
g1,582:38545653,31288164
(1,582:38545653,31288164:655360,215040,0
k1,582:38678767,31288164:133114
x1,582:39201013,31288164
)
k1,582:13024789,31288164:-26176224
)
)
h1,582:13024788,31288164:0,0,0
(1,583:13024788,32074596:24865505,455111,0
h1,583:13024788,32074596:932339,0,0
x1,583:15679260,32074596
g1,583:15930480,32074596
x1,583:17835565,32074596
g1,583:18086785,32074596
x1,583:18656581,32074596
x1,583:19923147,32074596
x1,583:20299977,32074596
k1,583:29085338,32074596:8804956
k1,583:37890294,32074596:8804956
)
(1,583:13024788,32074596:0,0,0
(1,583:13024788,32074596:0,215040,0
g1,583:13680148,32074596
g1,583:38545653,32074596
(1,583:38545653,32074596:655360,215040,0
k1,583:38678767,32074596:133114
x1,583:39201013,32074596
)
k1,583:13024789,32074596:-26176224
)
)
h1,583:13024788,32074596:0,0,0
(1,585:13024788,32861028:24865505,455111,127431
h1,584:13024788,32861028:932339,0,0
x1,584:14706400,32861028
g1,584:14924853,32861028
x1,584:15874176,32861028
x1,584:16692540,32861028
g1,584:16910993,32861028
x1,584:17456582,32861028
g1,584:17675035,32861028
x1,584:18147878,32861028
x1,584:19257186,32861028
g1,584:19475639,32861028
x1,584:19984855,32861028
g1,584:20203308,32861028
x1,584:20530661,32861028
g1,584:20749114,32861028
x1,584:22736874,32861028
g1,584:22955327,32861028
x1,584:23482730,32861028
g1,584:23701183,32861028
x1,584:25194276,32861028
g1,584:25412729,32861028
x1,584:27384119,32861028
g1,584:27602572,32861028
x1,584:28186351,32861028
g1,584:28404804,32861028
x1,584:28950393,32861028
x1,584:29277728,32861028
x1,584:29586876,32861028
x1,584:31534645,32861028
g1,584:31753098,32861028
x1,584:34501046,32861028
g1,584:34719499,32861028
x1,584:37085533,32861028
g1,584:37303986,32861028
x1,584:37889583,32861028
k1,584:37890293,32861028:710
)
(1,585:13024788,32861028:0,0,127431
(1,585:13024788,32861028:0,215040,0
g1,585:13680148,32861028
g1,585:38545653,32861028
(1,585:38545653,32861028:655360,215040,0
k1,585:38678767,32861028:133114
x1,585:39201013,32861028
)
k1,585:13024789,32861028:-26176224
)
)
(1,585:13024788,33647460:24865505,491520,163840
x1,585:13935012,33647460
g1,584:14153465,33647460
x1,584:16747603,33647460
g1,584:16966056,33647460
x1,584:17330146,33647460
x1,584:18899374,33647460
x1,584:19172440,33647460
g1,584:19390893,33647460
x1,584:21979570,33647460
g1,584:22198023,33647460
x1,584:22452886,33647460
$1,584:22452886,33647460
x1,584:22823574,33647460
g1,584:23040202,33647460
x1,584:23549928,33647460
g1,584:23731968,33647460
x1,584:24897056,33647460
$1,584:24897056,33647460
x1,584:25079101,33647460
g1,584:25297554,33647460
x1,584:26289698,33647460
g1,584:26508151,33647460
x1,584:27017877,33647460
g1,584:27236330,33647460
x1,584:28911144,33647460
g1,584:29129597,33647460
$1,584:29129597,33647460
x1,584:29459325,33647460
g1,584:29641365,33647460
x1,584:30151091,33647460
g1,584:30333131,33647460
x1,584:31498219,33647460
$1,584:31498219,33647460
x1,584:31935127,33647460
g1,584:32226398,33647460
x1,584:35397621,33647460
g1,584:35616074,33647460
x1,584:36890388,33647460
k1,584:37890293,33647460:999905
)
(1,585:13024788,33647460:0,0,163840
(1,585:13024788,33647460:0,215040,0
g1,585:13680148,33647460
g1,585:38545653,33647460
(1,585:38545653,33647460:655360,215040,0
k1,585:38678767,33647460:133114
x1,585:39201013,33647460
)
k1,585:13024789,33647460:-26176224
)
)
(1,585:13024788,34433892:24865505,455111,127431
x1,585:15415037,34433892
g1,584:15633490,34433892
x1,584:17674212,34433892
g1,584:17892665,34433892
x1,584:18529822,34433892
x1,584:19166978,34433892
x1,584:19662139,34433892
g1,584:19880592,34433892
x1,584:20353908,34433892
x1,584:21174928,34433892
g1,584:21393381,34433892
x1,584:22815151,34433892
g1,584:23033604,34433892
x1,584:24344328,34433892
g1,584:24562781,34433892
x1,584:25218143,34433892
g1,584:25436596,34433892
x1,584:26969413,34433892
g1,584:27187866,34433892
x1,584:28609636,34433892
g1,584:28828089,34433892
x1,584:29538065,34433892
x1,584:30339062,34433892
g1,584:30557515,34433892
x1,584:31140059,34433892
g1,584:31358512,34433892
x1,584:32359759,34433892
x1,584:34345866,34433892
g1,584:34564319,34433892
x1,584:34892000,34433892
g1,584:35110453,34433892
x1,584:36554069,34433892
x1,584:36827135,34433892
k1,584:37890293,34433892:1063158
)
(1,585:13024788,34433892:0,0,127431
(1,585:13024788,34433892:0,215040,0
g1,585:13680148,34433892
g1,585:38545653,34433892
(1,585:38545653,34433892:655360,215040,0
k1,585:38678767,34433892:133114
x1,585:39201013,34433892
)
k1,585:13024789,34433892:-26176224
)
)
(1,585:13024788,35220324:24865505,455111,127431
x1,585:15793690,35220324
g1,584:16012143,35220324
x1,584:16594687,35220324
g1,584:16813140,35220324
x1,584:18309548,35220324
g1,584:18528001,35220324
x1,584:20748949,35220324
g1,584:20967402,35220324
x1,584:21881266,35220324
x1,584:22227151,35220324
g1,584:22445604,35220324
x1,584:22773285,35220324
g1,584:22991738,35220324
x1,584:24981489,35220324
x1,584:25108920,35220324
g1,584:25400191,35220324
x1,584:26678145,35220324
g1,584:26896598,35220324
x1,584:28880889,35220324
g1,584:29099342,35220324
x1,584:30741387,35220324
g1,584:30959840,35220324
x1,584:32234154,35220324
g1,584:32452607,35220324
x1,584:33839789,35220324
g1,584:34058242,35220324
x1,584:36031607,35220324
k1,584:37890293,35220324:1858686
)
(1,585:13024788,35220324:0,0,127431
(1,585:13024788,35220324:0,215040,0
g1,585:13680148,35220324
g1,585:38545653,35220324
(1,585:38545653,35220324:655360,215040,0
k1,585:38678767,35220324:133114
x1,585:39201013,35220324
)
k1,585:13024789,35220324:-26176224
)
)
(1,585:13024788,36006756:24865505,455111,127431
x1,585:13975062,36006756
x1,584:15303989,36006756
g1,584:15522442,36006756
x1,584:16723939,36006756
g1,584:16942392,36006756
x1,584:19440048,36006756
g1,584:19658501,36006756
x1,584:21391568,36006756
g1,584:21610021,36006756
x1,584:23583385,36006756
g1,584:23801838,36006756
x1,584:24857699,36006756
g1,584:25076152,36006756
x1,584:27155102,36006756
x1,584:27482783,36006756
x1,584:29454328,36006756
g1,584:29672781,36006756
x1,584:31646145,36006756
g1,584:31864598,36006756
x1,584:33362826,36006756
g1,584:33581279,36006756
x1,584:36098960,36006756
k1,584:37890293,36006756:1791333
)
(1,585:13024788,36006756:0,0,127431
(1,585:13024788,36006756:0,215040,0
g1,585:13680148,36006756
g1,585:38545653,36006756
(1,585:38545653,36006756:655360,215040,0
k1,585:38678767,36006756:133114
x1,585:39201013,36006756
)
k1,585:13024789,36006756:-26176224
)
)
(1,585:13024788,36793188:24865505,455111,127431
x1,585:15391373,36793188
x1,584:18307732,36793188
g1,584:18526185,36793188
x1,584:19654862,36793188
x1,584:22119749,36793188
g1,584:22338202,36793188
x1,584:24959649,36793188
g1,584:25178102,36793188
x1,584:28309274,36793188
g1,584:28527727,36793188
x1,584:32026631,36793188
g1,584:32245084,36793188
x1,584:36402986,36793188
k1,584:37890293,36793188:1487307
)
(1,585:13024788,36793188:0,0,127431
(1,585:13024788,36793188:0,215040,0
g1,585:13680148,36793188
g1,585:38545653,36793188
(1,585:38545653,36793188:655360,215040,0
k1,585:38678767,36793188:133114
x1,585:39201013,36793188
)
k1,585:13024789,36793188:-26176224
)
)
(1,585:13024788,37579620:24865505,455111,127431
x1,585:14899850,37579620
g1,584:15118303,37579620
x1,584:17670573,37579620
x1,584:17998254,37579620
x1,584:18125685,37579620
g1,584:18344138,37579620
x1,584:19399999,37579620
g1,584:19618452,37579620
x1,584:22046929,37579620
g1,584:22265382,37579620
x1,584:26252168,37579620
k1,585:32007661,37579620:5882633
k1,585:37890293,37579620:5882632
)
(1,585:13024788,37579620:0,0,127431
(1,585:13024788,37579620:0,215040,0
g1,585:13680148,37579620
g1,585:38545653,37579620
(1,585:38545653,37579620:655360,215040,0
k1,585:38678767,37579620:133114
x1,585:39201013,37579620
)
k1,585:13024789,37579620:-26176224
)
)
h1,585:13024788,37579620:0,0,127431
(1,586:13024788,38366052:24865505,455111,127431
h1,586:13024788,38366052:932339,0,0
x1,586:15785844,38366052
x1,586:16717452,38366052
g1,586:16968672,38366052
x1,586:18172433,38366052
g1,586:18423653,38366052
x1,586:20090260,38366052
x1,586:21939366,38366052
g1,586:22190586,38366052
x1,586:22664809,38366052
x1,586:24580906,38366052
k1,586:31235600,38366052:6654694
k1,586:37890293,38366052:6654693
)
(1,586:13024788,38366052:0,0,127431
(1,586:13024788,38366052:0,215040,0
g1,586:13680148,38366052
g1,586:38545653,38366052
(1,586:38545653,38366052:655360,215040,0
k1,586:38678767,38366052:133114
x1,586:39201013,38366052
)
k1,586:13024789,38366052:-26176224
)
)
h1,586:13024788,38366052:0,0,127431
(1,588:13024788,39152484:24865505,491520,163840
h1,587:13024788,39152484:932339,0,0
x1,587:14755886,39152484
x1,587:16302887,39152484
k1,587:16521048,39152484:218161
x1,587:18872449,39152484
x1,587:19195288,39152484
k1,587:19413448,39152484:218160
x1,587:21748691,39152484
k1,587:21966852,39152484:218161
x1,587:22544829,39152484
k1,587:22762989,39152484:218160
x1,587:23086082,39152484
k1,587:23304243,39152484:218161
x1,587:25946427,39152484
x1,587:26179517,39152484
k1,587:26397677,39152484:218160
x1,587:28930368,39152484
x1,587:29199356,39152484
k1,587:29417517,39152484:218161
x1,587:31052727,39152484
k1,587:31270887,39152484:218160
x1,587:31522182,39152484
$1,587:31522182,39152484
x1,587:31892870,39152484
$1,587:31927458,39152484
k1,587:32145619,39152484:218161
x1,587:32648209,39152484
k1,587:32866369,39152484:218160
x1,587:34517733,39152484
k1,587:34735952,39152484:218219
x1,587:35714206,39152484
k1,587:35932366,39152484:218160
x1,587:36434956,39152484
k1,587:36653117,39152484:218161
x1,587:37981388,39152484
k1,587:37890293,39152484:0
)
(1,588:13024788,39152484:0,0,163840
(1,588:13024788,39152484:0,215040,0
g1,588:13680148,39152484
g1,588:38545653,39152484
(1,588:38545653,39152484:655360,215040,0
k1,588:38678767,39152484:133114
x1,588:39201013,39152484
)
k1,588:13024789,39152484:-26176224
)
)
(1,588:13024788,39938916:24865505,491520,163840
x1,588:13354516,39938916
g1,587:13536556,39938916
x1,587:14046282,39938916
g1,587:14228322,39938916
x1,587:15393410,39938916
$1,587:15393410,39938916
x1,587:15830318,39938916
g1,587:16048771,39938916
x1,587:18888672,39938916
g1,587:19107125,39938916
x1,587:20308622,39938916
g1,587:20527075,39938916
x1,587:21255255,39938916
x1,587:23352412,39938916
g1,587:23570865,39938916
x1,587:24972611,39938916
x1,587:25245677,39938916
g1,587:25464130,39938916
x1,587:27248170,39938916
x1,587:27743331,39938916
g1,587:27961784,39938916
x1,587:29017645,39938916
g1,587:29236098,39938916
x1,587:30437595,39938916
g1,587:30656048,39938916
x1,587:31165774,39938916
x1,587:31620885,39938916
x1,587:32150634,39938916
g1,587:32369087,39938916
x1,587:32696768,39938916
x1,587:33701656,39938916
g1,587:33920109,39938916
x1,587:34448040,39938916
g1,587:34666493,39938916
x1,587:36215696,39938916
x1,587:36670807,39938916
k1,587:37890293,39938916:1346626
)
(1,588:13024788,39938916:0,0,163840
(1,588:13024788,39938916:0,215040,0
g1,588:13680148,39938916
g1,588:38545653,39938916
(1,588:38545653,39938916:655360,215040,0
k1,588:38678767,39938916:133114
x1,588:39201013,39938916
)
k1,588:13024789,39938916:-26176224
)
)
(1,588:13024788,40725348:24865505,455111,127431
x1,588:15567758,40725348
x1,587:15693369,40725348
g1,587:15911822,40725348
x1,587:17897894,40725348
g1,587:18116347,40725348
x1,587:19361699,40725348
g1,587:19580152,40725348
x1,587:20625454,40725348
g1,587:20843907,40725348
x1,587:21186334,40725348
x1,587:23474999,40725348
g1,587:23693452,40725348
x1,587:27301545,40725348
g1,587:27519998,40725348
x1,587:29689899,40725348
x1,587:31131514,40725348
g1,587:31349967,40725348
x1,587:33550504,40725348
g1,587:33768957,40725348
x1,587:35198136,40725348
x1,587:35468289,40725348
g1,587:35686742,40725348
x1,587:36011146,40725348
x1,587:37006167,40725348
g1,587:37224620,40725348
x1,587:37585069,40725348
x1,587:37909291,40725348
k1,587:37890293,40725348:5250
)
(1,588:13024788,40725348:0,0,127431
(1,588:13024788,40725348:0,215040,0
g1,588:13680148,40725348
g1,588:38545653,40725348
(1,588:38545653,40725348:655360,215040,0
k1,588:38678767,40725348:133114
x1,588:39201013,40725348
)
k1,588:13024789,40725348:-26176224
)
)
(1,588:13024788,41511780:24865505,491520,127431
x1,588:14226285,41511780
g1,587:14444738,41511780
x1,587:15500599,41511780
g1,587:15719052,41511780
x1,587:17102594,41511780
g1,587:17321047,41511780
x1,587:18491594,41511780
x1,587:19875135,41511780
x1,587:20676132,41511780
x1,587:20803563,41511780
g1,587:21094834,41511780
x1,587:22773285,41511780
g1,587:22991738,41511780
x1,587:25234532,41511780
g1,587:25452985,41511780
x1,587:27746752,41511780
x1,587:27983410,41511780
g1,587:28201863,41511780
x1,587:29112087,41511780
g1,587:29330540,41511780
x1,587:31899193,41511780
x1,587:32172259,41511780
g1,587:32390712,41511780
x1,587:34178391,41511780
g1,587:34396844,41511780
x1,587:34924775,41511780
g1,587:35143228,41511780
x1,587:37165747,41511780
k1,587:37890293,41511780:748794
)
(1,588:13024788,41511780:0,0,127431
(1,588:13024788,41511780:0,215040,0
g1,588:13680148,41511780
g1,588:38545653,41511780
(1,588:38545653,41511780:655360,215040,0
k1,588:38678767,41511780:133114
x1,588:39201013,41511780
)
k1,588:13024789,41511780:-26176224
)
)
(1,588:13024788,42298212:24865505,455111,127431
x1,588:14678084,42298212
x1,587:15005073,42298212
g1,587:15223526,42298212
x1,587:16277276,42298212
g1,587:16495729,42298212
x1,587:17222453,42298212
x1,587:18788504,42298212
g1,587:19006957,42298212
x1,587:22131866,42298212
x1,587:22549695,42298212
g1,587:22768148,42298212
x1,587:25355280,42298212
x1,587:25591428,42298212
g1,587:25809881,42298212
x1,587:27081646,42298212
g1,587:27300099,42298212
x1,587:29269517,42298212
g1,587:29487970,42298212
x1,587:30436344,42298212
x1,587:31762577,42298212
g1,587:31981030,42298212
x1,587:33180124,42298212
g1,587:33398577,42298212
x1,587:35179049,42298212
x1,587:35506038,42298212
g1,587:35724491,42298212
x1,587:37090730,42298212
x1,587:37890088,42298212
k1,587:37890293,42298212:205
)
(1,588:13024788,42298212:0,0,127431
(1,588:13024788,42298212:0,215040,0
g1,588:13680148,42298212
g1,588:38545653,42298212
(1,588:38545653,42298212:655360,215040,0
k1,588:38678767,42298212:133114
x1,588:39201013,42298212
)
k1,588:13024789,42298212:-26176224
)
)
(1,588:13024788,43084644:24865505,455111,127431
x1,588:13388878,43084644
x1,587:14390125,43084644
x1,587:15742718,43084644
g1,587:15961171,43084644
x1,587:18327755,43084644
g1,587:18546208,43084644
x1,587:18892094,43084644
x1,587:20863639,43084644
g1,587:21082092,43084644
x1,587:22125209,43084644
g1,587:22343662,43084644
x1,587:22707752,43084644
x1,587:23035433,43084644
g1,587:23253886,43084644
x1,587:24930520,43084644
x1,587:26132017,43084644
g1,587:26350470,43084644
x1,587:28134510,43084644
x1,587:29135757,43084644
g1,587:29354210,43084644
x1,587:30410071,43084644
g1,587:30628524,43084644
x1,587:34489699,43084644
g1,587:34708152,43084644
x1,587:36952765,43084644
k1,588:37357959,43084644:532334
k1,588:37890293,43084644:532334
)
(1,588:13024788,43084644:0,0,127431
(1,588:13024788,43084644:0,215040,0
g1,588:13680148,43084644
g1,588:38545653,43084644
(1,588:38545653,43084644:655360,215040,0
k1,588:38678767,43084644:133114
x1,588:39201013,43084644
)
k1,588:13024789,43084644:-26176224
)
)
h1,588:13024788,43084644:0,0,127431
(1,590:13024788,43871076:24865505,491520,163840
h1,589:13024788,43871076:932339,0,0
x1,589:16414735,43871076
g1,589:16633188,43871076
x1,589:17106504,43871076
x1,589:17674483,43871076
g1,589:17892936,43871076
x1,589:18988846,43871076
g1,589:19207299,43871076
x1,589:20379667,43871076
x1,589:22109093,43871076
g1,589:22327546,43871076
x1,589:23601860,43871076
g1,589:23820313,43871076
x1,589:26043079,43871076
g1,589:26261532,43871076
x1,589:26589213,43871076
x1,589:27594101,43871076
g1,589:27812554,43871076
x1,589:28340485,43871076
g1,589:28558938,43871076
x1,589:30108141,43871076
x1,589:30381207,43871076
g1,589:30599660,43871076
x1,589:30854523,43871076
$1,589:30854523,43871076
x1,589:31225211,43871076
$1,589:31259799,43871076
g1,589:31478252,43871076
x1,589:31987978,43871076
g1,589:32206431,43871076
x1,589:33881245,43871076
g1,589:34099698,43871076
x1,589:35091842,43871076
g1,589:35310295,43871076
x1,589:35820021,43871076
g1,589:36038474,43871076
x1,589:37385607,43871076
k1,589:37890293,43871076:595781
)
(1,590:13024788,43871076:0,0,163840
(1,590:13024788,43871076:0,215040,0
g1,590:13680148,43871076
g1,590:38545653,43871076
(1,590:38545653,43871076:655360,215040,0
k1,590:38678767,43871076:133114
x1,590:39201013,43871076
)
k1,590:13024789,43871076:-26176224
)
)
(1,590:13024788,44657508:24865505,491520,163840
x1,590:13354516,44657508
g1,589:13536556,44657508
x1,589:14046282,44657508
g1,589:14228322,44657508
x1,589:15393410,44657508
$1,589:15393410,44657508
x1,589:15830318,44657508
g1,589:16048771,44657508
x1,589:18051266,44657508
g1,589:18269719,44657508
x1,589:19329220,44657508
g1,589:19547673,44657508
x1,589:20894805,44657508
x1,589:22225552,44657508
x1,589:23791139,44657508
x1,589:24064205,44657508
g1,589:24282658,44657508
x1,589:27637745,44657508
g1,589:27856198,44657508
x1,589:28296746,44657508
g1,589:28515199,44657508
x1,589:29225175,44657508
x1,589:30026172,44657508
g1,589:30244625,44657508
x1,589:32957094,44657508
g1,589:33175547,44657508
x1,589:33539637,44657508
x1,589:33867318,44657508
g1,589:34085771,44657508
x1,589:37622901,44657508
x1,589:37859559,44657508
k1,589:37890293,44657508:48429
)
(1,590:13024788,44657508:0,0,163840
(1,590:13024788,44657508:0,215040,0
g1,590:13680148,44657508
g1,590:38545653,44657508
(1,590:38545653,44657508:655360,215040,0
k1,590:38678767,44657508:133114
x1,590:39201013,44657508
)
k1,590:13024789,44657508:-26176224
)
)
(1,590:13024788,45443940:24865505,455111,127431
x1,590:15378628,45443940
g1,589:15597081,45443940
x1,589:16181445,45443940
g1,589:16399898,45443940
x1,589:19876957,45443940
g1,589:20095410,45443940
x1,589:20459500,45443940
x1,589:20787181,45443940
g1,589:21005634,45443940
x1,589:22500222,45443940
g1,589:22718675,45443940
x1,589:23082765,45443940
x1,589:24084012,45443940
x1,589:25687828,45443940
g1,589:25906281,45443940
x1,589:26252167,45443940
x1,589:28587802,45443940
g1,589:28879073,45443940
x1,589:29479821,45443940
g1,589:29698274,45443940
x1,589:31800893,45443940
x1,589:32128574,45443940
x1,589:32383437,45443940
x1,589:33075208,45443940
x1,589:33384684,45443940
g1,589:33603137,45443940
x1,589:36122637,45443940
k1,589:37890293,45443940:1858751
)
(1,590:13024788,45443940:0,0,127431
(1,590:13024788,45443940:0,215040,0
g1,590:13680148,45443940
g1,590:38545653,45443940
(1,590:38545653,45443940:655360,215040,0
k1,590:38678767,45443940:133114
x1,590:39201013,45443940
)
k1,590:13024789,45443940:-26176224
)
)
]
(1,590:13024788,49020595:24865505,1290439,235932
(1,590:13024788,49020595:24865505,1290439,235932
g1,590:2368143,49020595
(1,590:2368143,49020595:35522150,1290439,235932
[1,590:2368143,49020595:35522150,1290439,235932
(1,590:2368143,49020595:35522150,550500,235932
(1,590:2368143,49020595:0,550500,235932
[1,590:2368143,49020595:35522150,550500,235932
(1,590:2368143,49020595:35522150,550500,235932
h1,590:2368143,49020595:0,0,0
x1,590:4288714,49020595
x1,590:4634599,49020595
x1,590:5200758,49020595
g1,590:5419211,49020595
x1,590:6256618,49020595
g1,590:6475071,49020595
x1,590:7785795,49020595
r1,590:7785795,49020595:0,786432,235932
k1,590:22838044,49020595:15052249
k1,590:37890293,49020595:15052249
)
]
k1,590:2368141,49020595:-35522152
)
g1,590:2368143,49020595
[1,590:2368143,49020595:35522150,0,0
(1,590:2368143,49020595:35522150,0,0
k1,590:20129219,49020595:17761076
h1,590:20129219,49020595:0,0,0
g1,590:20129219,49020595
k1,590:37890295,49020595:17761076
)
]
g1,590:37890293,49020595
(1,590:37890293,49020595:0,550500,235932
k1,590:2368141,49020595:-35522152
[1,590:2368141,49020595:35522150,550500,235932
(1,590:2368141,49020595:35522150,550500,235932
k1,590:36284653,49020595:33916512
h1,590:36251885,49020595:0,0,0
x1,590:37234928,49020595
x1,590:37890290,49020595
r1,590:37890290,49020595:0,786432,235932
g1,590:37890290,49020595
g1,590:37890290,49020595
)
]
)
)
]
)
g1,590:37890293,49020595
)
)
]
]
]
!40113
}11
!11
{12
[1,662:4736286,49020595:33154007,44284309,235932
(1,662:4736286,4736286:0,0,0
[1,662:0,4736286:0,0,0
(1,662:0,0:0,0,0
g1,662:0,0
)
]
)
[1,662:4736286,4736286:0,0,0
(1,662:4736286,1535259:0,0,0
k1,662:4736286,1535259:-8222721
)
]
[1,662:4736286,49020595:33154007,44284309,235932
[1,662:13024788,49020595:24865505,47419555,235932
[1,662:13024788,2387472:24865505,786432,0
(1,662:13024788,2387472:24865505,0,0
(1,662:13024788,2387472:24865505,0,0
g1,662:2368143,2387472
(1,662:2368143,2387472:35522150,0,0
[1,662:2368143,2387472:35522150,0,0
(1,662:2368143,2387472:35522150,0,0
(1,662:2368143,2387472:0,0,0
[1,662:2368143,2387472:35522150,0,0
(1,662:2368143,2387472:35522150,0,0
h1,662:2368143,2387472:0,0,0
k1,662:20129219,2387472:17761076
k1,662:37890295,2387472:17761076
)
]
k1,662:2368141,2387472:-35522152
)
g1,662:2368143,2387472
[1,662:2368143,2387472:35522150,0,0
(1,662:2368143,2387472:35522150,0,0
k1,662:20129219,2387472:17761076
h1,662:20129219,2387472:0,0,0
g1,662:20129219,2387472
k1,662:37890295,2387472:17761076
)
]
g1,662:37890293,2387472
(1,662:37890293,2387472:0,0,0
k1,662:2368141,2387472:-35522152
[1,662:2368141,2387472:35522150,0,0
(1,662:2368141,2387472:35522150,0,0
k1,662:37890293,2387472:35522152
h1,662:37890293,2387472:0,0,0
g1,662:37890293,2387472
g1,662:37890293,2387472
)
]
)
)
]
)
g1,662:37890293,2387472
)
)
]
[1,662:13024788,45468380:24865505,41442508,0
(1,590:13024788,4681232:24865505,455111,127431
x1,590:16141398,4681232
g1,589:16359851,4681232
x1,589:17634165,4681232
g1,589:17852618,4681232
x1,589:18748278,4681232
x1,589:19569298,4681232
g1,589:19787751,4681232
x1,589:21761115,4681232
g1,589:21979568,4681232
x1,589:24895927,4681232
g1,589:25114380,4681232
x1,589:26552535,4681232
g1,589:26770988,4681232
x1,589:27917871,4681232
g1,589:28136324,4681232
x1,589:30670390,4681232
g1,589:30888843,4681232
x1,589:33291836,4681232
g1,589:33510289,4681232
x1,589:36570462,4681232
k1,589:37890293,4681232:1319831
)
(1,590:13024788,4681232:0,0,127431
(1,590:13024788,4681232:0,215040,0
g1,590:13680148,4681232
g1,590:38545653,4681232
(1,590:38545653,4681232:655360,215040,0
k1,590:38678767,4681232:133114
x1,590:39201013,4681232
)
k1,590:13024789,4681232:-26176224
)
)
(1,590:13024788,5467664:24865505,455111,127431
x1,590:14666834,5467664
x1,589:15196583,5467664
x1,589:15524264,5467664
g1,589:15742717,5467664
x1,589:16616533,5467664
x1,589:17366557,5467664
g1,589:17585010,5467664
x1,589:18458826,5467664
x1,589:18786507,5467664
g1,589:19004960,5467664
x1,589:21154909,5467664
g1,589:21373362,5467664
x1,589:23252065,5467664
g1,589:23470518,5467664
x1,589:24948723,5467664
x1,589:25736975,5467664
g1,589:25955428,5467664
x1,589:27229742,5467664
g1,589:27448195,5467664
x1,589:27812285,5467664
x1,589:29179441,5467664
g1,589:29397894,5467664
x1,589:31181934,5467664
g1,589:31400387,5467664
x1,589:31764477,5467664
x1,589:32765724,5467664
x1,589:33859814,5467664
g1,589:34078267,5467664
x1,589:34369538,5467664
x1,589:36208191,5467664
g1,589:36499462,5467664
x1,589:37777416,5467664
k1,589:37890293,5467664:112877
)
(1,590:13024788,5467664:0,0,127431
(1,590:13024788,5467664:0,215040,0
g1,590:13680148,5467664
g1,590:38545653,5467664
(1,590:38545653,5467664:655360,215040,0
k1,590:38678767,5467664:133114
x1,590:39201013,5467664
)
k1,590:13024789,5467664:-26176224
)
)
(1,590:13024788,6254096:24865505,455111,127431
x1,590:16629277,6254096
g1,589:16847730,6254096
x1,589:17288278,6254096
g1,589:17506731,6254096
x1,589:17980047,6254096
x1,589:18835656,6254096
x1,589:19527427,6254096
x1,589:21402489,6254096
x1,589:22294508,6254096
g1,589:22512961,6254096
x1,589:23059096,6254096
g1,589:23277549,6254096
x1,589:25611364,6254096
x1,589:25884430,6254096
g1,589:26102883,6254096
x1,589:28433059,6254096
g1,589:28651512,6254096
x1,589:29876674,6254096
x1,589:30936174,6254096
k1,590:34349664,6254096:3540630
k1,590:37890293,6254096:3540629
)
(1,590:13024788,6254096:0,0,127431
(1,590:13024788,6254096:0,215040,0
g1,590:13680148,6254096
g1,590:38545653,6254096
(1,590:38545653,6254096:655360,215040,0
k1,590:38678767,6254096:133114
x1,590:39201013,6254096
)
k1,590:13024789,6254096:-26176224
)
)
h1,590:13024788,6254096:0,0,127431
(1,591:13024788,7040528:24865505,455111,0
h1,591:13024788,7040528:932339,0,0
x1,591:17537011,7040528
g1,591:17788231,7040528
x1,591:19967927,7040528
g1,591:20219147,7040528
x1,591:21422908,7040528
g1,591:21674128,7040528
x1,591:23242889,7040528
x1,591:23986082,7040528
x1,591:24865352,7040528
x1,591:25189845,7040528
g1,591:25441065,7040528
x1,591:27007549,7040528
k1,591:32448921,7040528:5441372
k1,591:37890293,7040528:5441372
)
(1,591:13024788,7040528:0,0,0
(1,591:13024788,7040528:0,215040,0
g1,591:13680148,7040528
g1,591:38545653,7040528
(1,591:38545653,7040528:655360,215040,0
k1,591:38678767,7040528:133114
x1,591:39201013,7040528
)
k1,591:13024789,7040528:-26176224
)
)
h1,591:13024788,7040528:0,0,0
(1,593:13024788,7826960:24865505,455111,127431
h1,592:13024788,7826960:932339,0,0
x1,592:17253957,7826960
x1,592:19221861,7826960
g1,592:19440314,7826960
x1,592:19786200,7826960
x1,592:21939790,7826960
g1,592:22158243,7826960
x1,592:22631559,7826960
x1,592:23452579,7826960
g1,592:23671032,7826960
x1,592:25564300,7826960
g1,592:25782753,7826960
x1,592:26692977,7826960
g1,592:26911430,7826960
x1,592:28298612,7826960
g1,592:28517065,7826960
x1,592:30464946,7826960
x1,592:31393375,7826960
g1,592:31611828,7826960
x1,592:34641053,7826960
g1,592:34932324,7826960
x1,592:35378334,7826960
x1,592:36780079,7826960
x1,592:37275240,7826960
k1,592:37890293,7826960:615053
)
(1,593:13024788,7826960:0,0,127431
(1,593:13024788,7826960:0,215040,0
g1,593:13680148,7826960
g1,593:38545653,7826960
(1,593:38545653,7826960:655360,215040,0
k1,593:38678767,7826960:133114
x1,593:39201013,7826960
)
k1,593:13024789,7826960:-26176224
)
)
(1,593:13024788,8613392:24865505,491520,163840
x1,593:14145310,8613392
g1,592:14363763,8613392
x1,592:15259390,8613392
x1,592:16745280,8613392
g1,592:16963733,8613392
x1,592:17893327,8613392
g1,592:18111780,8613392
x1,592:19795773,8613392
g1,592:20014226,8613392
x1,592:20336009,8613392
g1,592:20554462,8613392
x1,592:21233781,8613392
x1,592:22362135,8613392
g1,592:22580588,8613392
x1,592:23581688,8613392
g1,592:23800141,8613392
x1,592:24372199,8613392
g1,592:24590652,8613392
x1,592:25702588,8613392
g1,592:25921041,8613392
x1,592:26957896,8613392
g1,592:27176349,8613392
x1,592:28626160,8613392
x1,592:29769947,8613392
g1,592:29988400,8613392
x1,592:30488951,8613392
x1,592:30935542,8613392
x1,592:31455428,8613392
g1,592:31673881,8613392
x1,592:31995664,8613392
x1,592:32982791,8613392
g1,592:33201244,8613392
x1,592:33719673,8613392
g1,592:33938126,8613392
x1,592:35459443,8613392
x1,592:35727266,8613392
g1,592:35945719,8613392
x1,592:37170279,8613392
g1,592:37388732,8613392
x1,592:37889283,8613392
k1,592:37890293,8613392:1010
)
(1,593:13024788,8613392:0,0,163840
(1,593:13024788,8613392:0,215040,0
g1,593:13680148,8613392
g1,593:38545653,8613392
(1,593:38545653,8613392:655360,215040,0
k1,593:38678767,8613392:133114
x1,593:39201013,8613392
)
k1,593:13024789,8613392:-26176224
)
)
(1,593:13024788,9399824:24865505,491520,163840
x1,593:14371921,9399824
g1,592:14590374,9399824
$1,592:14590374,9399824
x1,592:14920102,9399824
g1,592:15102142,9399824
x1,592:15611868,9399824
g1,592:15793908,9399824
x1,592:16958996,9399824
$1,592:16958996,9399824
x1,592:17395904,9399824
g1,592:17614357,9399824
x1,592:18670218,9399824
g1,592:18888671,9399824
x1,592:21839617,9399824
g1,592:22058070,9399824
x1,592:22677022,9399824
x1,592:23004703,9399824
x1,592:24481085,9399824
g1,592:24699538,9399824
x1,592:25172854,9399824
x1,592:25740833,9399824
g1,592:25959286,9399824
x1,592:27055196,9399824
g1,592:27273649,9399824
x1,592:28446017,9399824
x1,592:30175443,9399824
g1,592:30393896,9399824
x1,592:31668210,9399824
g1,592:31886663,9399824
x1,592:34109429,9399824
g1,592:34327882,9399824
x1,592:34655563,9399824
x1,592:35660451,9399824
g1,592:35878904,9399824
x1,592:37125911,9399824
g1,592:37344364,9399824
x1,592:37854090,9399824
k1,592:37890293,9399824:36203
)
(1,593:13024788,9399824:0,0,163840
(1,593:13024788,9399824:0,215040,0
g1,593:13680148,9399824
g1,593:38545653,9399824
(1,593:38545653,9399824:655360,215040,0
k1,593:38678767,9399824:133114
x1,593:39201013,9399824
)
k1,593:13024789,9399824:-26176224
)
)
(1,593:13024788,10186256:24865505,491520,163840
x1,593:14349018,10186256
g1,592:14567471,10186256
$1,592:14567471,10186256
x1,592:14897199,10186256
g1,592:15079239,10186256
x1,592:15588965,10186256
g1,592:15771005,10186256
x1,592:16919380,10186256
$1,592:16919380,10186256
x1,592:17348860,10186256
g1,592:17640131,10186256
x1,592:19290047,10186256
g1,592:19508500,10186256
x1,592:20045350,10186256
x1,592:20367151,10186256
x1,592:21428011,10186256
g1,592:21646464,10186256
x1,592:24371869,10186256
g1,592:24590322,10186256
x1,592:25288228,10186256
x1,592:26075298,10186256
g1,592:26293751,10186256
x1,592:28031353,10186256
g1,592:28249806,10186256
x1,592:29128450,10186256
x1,592:30189310,10186256
g1,592:30407763,10186256
x1,592:32558740,10186256
x1,592:33059491,10186256
g1,592:33350762,10186256
x1,592:36414386,10186256
g1,592:36632839,10186256
x1,592:37885489,10186256
k1,592:37890293,10186256:4804
)
(1,593:13024788,10186256:0,0,163840
(1,593:13024788,10186256:0,215040,0
g1,593:13680148,10186256
g1,593:38545653,10186256
(1,593:38545653,10186256:655360,215040,0
k1,593:38678767,10186256:133114
x1,593:39201013,10186256
)
k1,593:13024789,10186256:-26176224
)
)
(1,593:13024788,10972688:24865505,455111,127431
x1,593:14573991,10972688
x1,592:14847057,10972688
g1,592:15065510,10972688
x1,592:15649874,10972688
g1,592:15868327,10972688
x1,592:16763987,10972688
x1,592:17585007,10972688
g1,592:17803460,10972688
x1,592:19587500,10972688
g1,592:19805953,10972688
x1,592:22707749,10972688
g1,592:22926202,10972688
x1,592:25043384,10972688
x1,592:28176378,10972688
g1,592:28394831,10972688
x1,592:29581762,10972688
g1,592:29800215,10972688
x1,592:32933206,10972688
g1,592:33151659,10972688
x1,592:35414474,10972688
g1,592:35632927,10972688
x1,592:37129335,10972688
k1,592:37890293,10972688:760958
)
(1,593:13024788,10972688:0,0,127431
(1,593:13024788,10972688:0,215040,0
g1,593:13680148,10972688
g1,593:38545653,10972688
(1,593:38545653,10972688:655360,215040,0
k1,593:38678767,10972688:133114
x1,593:39201013,10972688
)
k1,593:13024789,10972688:-26176224
)
)
(1,593:13024788,11759120:24865505,455111,127431
x1,593:13936832,11759120
x1,592:15668080,11759120
g1,592:15886533,11759120
x1,592:17018851,11759120
g1,592:17237304,11759120
x1,592:19430943,11759120
g1,592:19649396,11759120
x1,592:20523212,11759120
x1,592:20850893,11759120
g1,592:21069346,11759120
x1,592:21761117,11759120
x1,592:22088798,11759120
x1,592:22361864,11759120
g1,592:22580317,11759120
x1,592:23545154,11759120
x1,592:24074903,11759120
g1,592:24293356,11759120
x1,592:25189016,11759120
x1,592:26010036,11759120
g1,592:26228489,11759120
x1,592:27757665,11759120
g1,592:27976118,11759120
x1,592:31074522,11759120
k1,593:34418838,11759120:3471456
k1,593:37890293,11759120:3471455
)
(1,593:13024788,11759120:0,0,127431
(1,593:13024788,11759120:0,215040,0
g1,593:13680148,11759120
g1,593:38545653,11759120
(1,593:38545653,11759120:655360,215040,0
k1,593:38678767,11759120:133114
x1,593:39201013,11759120
)
k1,593:13024789,11759120:-26176224
)
)
h1,593:13024788,11759120:0,0,127431
(1,595:13024788,12545552:24865505,491520,163840
h1,594:13024788,12545552:932339,0,0
x1,594:16223585,12545552
g1,594:16442038,12545552
x1,594:16733309,12545552
x1,594:19451237,12545552
g1,594:19669690,12545552
x1,594:19960961,12545552
x1,594:20889388,12545552
x1,594:21475572,12545552
g1,594:21694025,12545552
x1,594:22789935,12545552
g1,594:23008388,12545552
x1,594:25231154,12545552
g1,594:25449607,12545552
x1,594:26893223,12545552
x1,594:27166289,12545552
g1,594:27384742,12545552
x1,594:28427859,12545552
g1,594:28646312,12545552
x1,594:29010402,12545552
x1,594:29338083,12545552
g1,594:29556536,12545552
x1,594:31196761,12545552
x1,594:33654368,12545552
g1,594:33872821,12545552
x1,594:35074318,12545552
g1,594:35292771,12545552
x1,594:36539778,12545552
g1,594:36758231,12545552
x1,594:37267957,12545552
k1,594:37890293,12545552:622336
)
(1,595:13024788,12545552:0,0,163840
(1,595:13024788,12545552:0,215040,0
g1,595:13680148,12545552
g1,595:38545653,12545552
(1,595:38545653,12545552:655360,215040,0
k1,595:38678767,12545552:133114
x1,595:39201013,12545552
)
k1,595:13024789,12545552:-26176224
)
)
(1,595:13024788,13331984:24865505,491520,163840
x1,595:14371921,13331984
g1,594:14590374,13331984
$1,594:14590374,13331984
x1,594:14920102,13331984
g1,594:15102142,13331984
x1,594:15611868,13331984
g1,594:15793908,13331984
x1,594:16958996,13331984
$1,594:16958996,13331984
x1,594:17395904,13331984
g1,594:17614357,13331984
x1,594:20206674,13331984
x1,594:20443332,13331984
g1,594:20661785,13331984
x1,594:21936099,13331984
g1,594:22154552,13331984
x1,594:24961683,13331984
g1,594:25180136,13331984
x1,594:28679038,13331984
g1,594:28897491,13331984
x1,594:30301057,13331984
g1,594:30519510,13331984
x1,594:33140955,13331984
g1,594:33359408,13331984
x1,594:34415269,13331984
g1,594:34633722,13331984
x1,594:37209656,13331984
x1,594:37482722,13331984
k1,594:37890293,13331984:407571
)
(1,595:13024788,13331984:0,0,163840
(1,595:13024788,13331984:0,215040,0
g1,595:13680148,13331984
g1,595:38545653,13331984
(1,595:38545653,13331984:655360,215040,0
k1,595:38678767,13331984:133114
x1,595:39201013,13331984
)
k1,595:13024789,13331984:-26176224
)
)
(1,595:13024788,14118416:24865505,455111,127431
x1,595:16410823,14118416
x1,594:16647481,14118416
g1,594:16865934,14118416
x1,594:17393865,14118416
g1,594:17612318,14118416
x1,594:21202244,14118416
g1,594:21420697,14118416
x1,594:21966832,14118416
g1,594:22185285,14118416
x1,594:23969325,14118416
x1,594:24464486,14118416
g1,594:24682939,14118416
x1,594:25957253,14118416
g1,594:26175706,14118416
x1,594:27925157,14118416
x1,594:28252838,14118416
x1,594:30224383,14118416
g1,594:30442836,14118416
x1,594:34453284,14118416
k1,595:36108219,14118416:1782075
k1,595:37890293,14118416:1782074
)
(1,595:13024788,14118416:0,0,127431
(1,595:13024788,14118416:0,215040,0
g1,595:13680148,14118416
g1,595:38545653,14118416
(1,595:38545653,14118416:655360,215040,0
k1,595:38678767,14118416:133114
x1,595:39201013,14118416
)
k1,595:13024789,14118416:-26176224
)
)
h1,595:13024788,14118416:0,0,127431
(1,596:13024788,14904848:24865505,455111,0
h1,596:13024788,14904848:932339,0,0
x1,596:16458858,14904848
g1,596:16710078,14904848
x1,596:20121665,14904848
k1,596:29005979,14904848:8884314
k1,596:37890293,14904848:8884314
)
(1,596:13024788,14904848:0,0,0
(1,596:13024788,14904848:0,215040,0
g1,596:13680148,14904848
g1,596:38545653,14904848
(1,596:38545653,14904848:655360,215040,0
k1,596:38678767,14904848:133114
x1,596:39201013,14904848
)
k1,596:13024789,14904848:-26176224
)
)
h1,596:13024788,14904848:0,0,0
(1,599:13024788,15691280:24865505,455111,127431
h1,597:13024788,15691280:932339,0,0
x1,597:15135795,15691280
x1,597:17873863,15691280
k1,597:18091425,15691280:217562
x1,597:19305810,15691280
k1,597:19523150,15691280:217340
x1,597:19808887,15691280
x1,597:22653414,15691280
k1,597:22870976,15691280:217562
x1,597:24085361,15691280
x1,597:25357238,15691280
k1,597:25574801,15691280:217563
x1,597:26610600,15691280
k1,597:26827939,15691280:217339
x1,597:28104829,15691280
k1,597:28322168,15691280:217339
x1,597:29000795,15691280
k1,597:29218135,15691280:217340
x1,597:31807632,15691280
k1,597:32024971,15691280:217339
x1,597:34653756,15691280
x1,597:34885572,15691280
k1,597:35102912,15691280:217340
x1,597:37622761,15691280
x1,597:37890293,15691280
k1,597:37890293,15691280:0
)
(1,599:13024788,15691280:0,0,127431
(1,599:13024788,15691280:0,215040,0
g1,599:13680148,15691280
g1,599:38545653,15691280
(1,599:38545653,15691280:655360,215040,0
k1,599:38678767,15691280:133114
x1,599:39201013,15691280
)
k1,599:13024789,15691280:-26176224
)
)
(1,599:13024788,16477712:24865505,455111,127431
x1,599:15955740,16477712
k1,597:16173980,16477712:218240
x1,597:16860217,16477712
k1,597:17078404,16477712:218187
x1,597:18793995,16477712
x1,597:20293024,16477712
k1,597:20511211,16477712:218187
x1,597:22479628,16477712
k1,597:22697815,16477712:218187
x1,597:23546583,16477712
x1,597:24178496,16477712
k1,597:24396683,16477712:218187
x1,597:25299625,16477712
k1,597:25517812,16477712:218187
x1,597:27832957,16477712
x1,597:28103693,16477712
k1,597:28321880,16477712:218187
x1,597:30962085,16477712
k1,597:31180272,16477712:218187
x1,597:33112572,16477712
k1,597:33330759,16477712:218187
x1,597:34779077,16477712
k1,597:34997264,16477712:218187
x1,597:37890293,16477712
k1,597:37890293,16477712:0
)
(1,599:13024788,16477712:0,0,127431
(1,599:13024788,16477712:0,215040,0
g1,599:13680148,16477712
g1,599:38545653,16477712
(1,599:38545653,16477712:655360,215040,0
k1,599:38678767,16477712:133114
x1,599:39201013,16477712
)
k1,599:13024789,16477712:-26176224
)
)
(1,599:13024788,17264144:24865505,455111,127431
x1,599:14275509,17264144
g1,597:14493962,17264144
x1,597:16043165,17264144
x1,597:16498276,17264144
g1,597:16789547,17264144
x1,597:17918224,17264144
g1,597:18136677,17264144
x1,597:21597350,17264144
x1,597:21925031,17264144
g1,597:22143484,17264144
x1,597:23017300,17264144
x1,597:23344981,17264144
g1,597:23563434,17264144
x1,597:25331088,17264144
g1,597:25549541,17264144
x1,597:27339042,17264144
g1,597:27557495,17264144
x1,597:31034554,17264144
g1,597:31253007,17264144
x1,597:32583756,17264144
g1,597:32802209,17264144
x1,597:35389066,17264144
x1,597:35625724,17264144
k1,597:37890293,17264144:2282264
)
(1,599:13024788,17264144:0,0,127431
(1,599:13024788,17264144:0,215040,0
g1,599:13680148,17264144
g1,599:38545653,17264144
(1,599:38545653,17264144:655360,215040,0
k1,599:38678767,17264144:133114
x1,599:39201013,17264144
)
k1,599:13024789,17264144:-26176224
)
)
(1,599:13024788,18050576:24865505,455111,127431
x1,599:16048551,18050576
g1,597:16267004,18050576
x1,597:17635981,18050576
x1,597:18436978,18050576
g1,597:18655431,18050576
x1,597:19529247,18050576
x1,597:22405558,18050576
g1,597:22624011,18050576
x1,597:23679872,18050576
g1,597:23898325,18050576
x1,597:25871689,18050576
g1,597:26090142,18050576
x1,597:26417823,18050576
x1,597:26872934,18050576
x1,597:29084776,18050576
g1,597:29376047,18050576
x1,597:32492657,18050576
g1,597:32711110,18050576
x1,597:35518242,18050576
g1,597:35736695,18050576
x1,597:37011009,18050576
k1,597:37890293,18050576:879284
)
(1,599:13024788,18050576:0,0,127431
(1,599:13024788,18050576:0,215040,0
g1,599:13680148,18050576
g1,599:38545653,18050576
(1,599:38545653,18050576:655360,215040,0
k1,599:38678767,18050576:133114
x1,599:39201013,18050576
)
k1,599:13024789,18050576:-26176224
)
)
(1,599:13024788,18837008:24865505,455111,127431
x1,599:14480405,18837008
k1,597:14698291,18837008:217886
x1,597:17605901,18837008
k1,597:17823788,18837008:217887
x1,597:19257628,18837008
k1,597:19475514,18837008:217886
x1,597:21128965,18837008
x1,597:21401157,18837008
k1,597:21619044,18837008:217887
x1,597:23036549,18837008
k1,597:23254435,18837008:217886
x1,597:23798932,18837008
x1,597:25472294,18837008
x1,597:25744486,18837008
k1,597:25962372,18837008:217886
x1,597:28140357,18837008
k1,597:28358244,18837008:217887
x1,597:29574287,18837008
x1,597:30027978,18837008
x1,597:30354676,18837008
x1,597:31080672,18837008
k1,597:31298558,18837008:217886
x1,597:32351252,18837008
k1,597:32569139,18837008:217887
x1,597:33823295,18837008
x1,597:34458485,18837008
x1,597:35220725,18837008
x1,597:35492917,18837008
k1,597:35710803,18837008:217886
x1,597:37563905,18837008
x1,597:37890548,18837008
x1,597:38017433,18837008
k1,597:37890293,18837008:0
)
(1,599:13024788,18837008:0,0,127431
(1,599:13024788,18837008:0,215040,0
g1,599:13680148,18837008
g1,599:38545653,18837008
(1,599:38545653,18837008:655360,215040,0
k1,599:38678767,18837008:133114
x1,599:39201013,18837008
)
k1,599:13024789,18837008:-26176224
)
)
(1,599:13024788,19623440:24865505,491520,163840
x1,599:15382270,19623440
x1,598:15709951,19623440
g1,598:15928404,19623440
x1,598:16401720,19623440
x1,598:18112943,19623440
g1,598:18331396,19623440
x1,598:19578403,19623440
g1,598:19796856,19623440
x1,598:20306582,19623440
g1,598:20525035,19623440
x1,598:21872168,19623440
g1,598:22090621,19623440
$1,598:22090621,19623440
x1,598:22420349,19623440
g1,598:22602389,19623440
x1,598:23112115,19623440
g1,598:23294155,19623440
x1,598:24459243,19623440
$1,598:24459243,19623440
x1,598:24714106,19623440
g1,598:24932559,19623440
x1,598:25988420,19623440
g1,598:26206873,19623440
x1,598:26570963,19623440
x1,598:26916849,19623440
x1,598:28067372,19623440
g1,598:28285825,19623440
x1,598:29436347,19623440
x1,598:30930935,19623440
g1,598:31149388,19623440
x1,598:33190110,19623440
g1,598:33408563,19623440
x1,598:35192603,19623440
g1,598:35411056,19623440
x1,598:36658063,19623440
g1,598:36876516,19623440
x1,598:37386242,19623440
k1,598:37890293,19623440:504051
)
(1,599:13024788,19623440:0,0,163840
(1,599:13024788,19623440:0,215040,0
g1,599:13680148,19623440
g1,599:38545653,19623440
(1,599:38545653,19623440:655360,215040,0
k1,599:38678767,19623440:133114
x1,599:39201013,19623440
)
k1,599:13024789,19623440:-26176224
)
)
(1,599:13024788,20409872:24865505,491520,163840
x1,599:14371921,20409872
g1,598:14590374,20409872
$1,598:14590374,20409872
x1,598:14920102,20409872
g1,598:15102142,20409872
x1,598:15611868,20409872
g1,598:15793908,20409872
x1,598:16958996,20409872
$1,598:16958996,20409872
x1,598:17213859,20409872
g1,598:17432312,20409872
x1,598:17905628,20409872
x1,598:18726648,20409872
g1,598:18945101,20409872
x1,598:20041011,20409872
g1,598:20259464,20409872
x1,598:21431832,20409872
x1,598:23161258,20409872
g1,598:23379711,20409872
x1,598:24654025,20409872
g1,598:24872478,20409872
x1,598:26421681,20409872
x1,598:26876792,20409872
g1,598:27095245,20409872
x1,598:28446018,20409872
x1,598:30177266,20409872
g1,598:30395719,20409872
x1,598:32816914,20409872
g1,598:33035367,20409872
x1,598:34236864,20409872
g1,598:34455317,20409872
x1,598:37313423,20409872
k1,598:37890293,20409872:576870
)
(1,599:13024788,20409872:0,0,163840
(1,599:13024788,20409872:0,215040,0
g1,599:13680148,20409872
g1,599:38545653,20409872
(1,599:38545653,20409872:655360,215040,0
k1,599:38678767,20409872:133114
x1,599:39201013,20409872
)
k1,599:13024789,20409872:-26176224
)
)
(1,599:13024788,21196304:24865505,455111,127431
x1,599:16086784,21196304
g1,598:16305237,21196304
x1,598:17361098,21196304
g1,598:17579551,21196304
x1,598:17943641,21196304
x1,598:18289527,21196304
x1,598:18892096,21196304
g1,598:19110549,21196304
x1,598:19438230,21196304
x1,598:19765911,21196304
x1,598:20987431,21196304
g1,598:21205884,21196304
x1,598:22989924,21196304
g1,598:23208377,21196304
x1,598:25888078,21196304
x1,598:26652667,21196304
g1,598:26871120,21196304
x1,598:27981593,21196304
x1,598:28818999,21196304
g1,598:29037452,21196304
x1,598:31116402,21196304
x1,598:31444083,21196304
x1,598:33415628,21196304
g1,598:33634081,21196304
x1,598:36930915,21196304
x1,598:37258596,21196304
x1,598:37386027,21196304
k1,599:37574590,21196304:315703
k1,599:37890293,21196304:315703
)
(1,599:13024788,21196304:0,0,127431
(1,599:13024788,21196304:0,215040,0
g1,599:13680148,21196304
g1,599:38545653,21196304
(1,599:38545653,21196304:655360,215040,0
k1,599:38678767,21196304:133114
x1,599:39201013,21196304
)
k1,599:13024789,21196304:-26176224
)
)
h1,599:13024788,21196304:0,0,127431
(1,600:13024788,21982736:24865505,455111,127431
h1,600:13024788,21982736:932339,0,0
x1,600:18320709,21982736
g1,600:18571929,21982736
x1,600:19046152,21982736
x1,600:20962249,21982736
k1,600:29426271,21982736:8464022
k1,600:37890293,21982736:8464022
)
(1,600:13024788,21982736:0,0,127431
(1,600:13024788,21982736:0,215040,0
g1,600:13680148,21982736
g1,600:38545653,21982736
(1,600:38545653,21982736:655360,215040,0
k1,600:38678767,21982736:133114
x1,600:39201013,21982736
)
k1,600:13024789,21982736:-26176224
)
)
h1,600:13024788,21982736:0,0,127431
(1,603:13024788,22769168:24865505,491520,163840
h1,601:13024788,22769168:932339,0,0
x1,601:14938349,22769168
k1,601:15154768,22769168:216419
x1,601:15618618,22769168
x1,601:16174873,22769168
k1,601:16391293,22769168:216420
x1,601:16712420,22769168
k1,601:16928839,22769168:216419
x1,601:19554945,22769168
x1,601:19786506,22769168
k1,601:20002926,22769168:216420
x1,601:22718233,22769168
k1,601:22935059,22769168:216826
x1,601:24183887,22769168
k1,601:24400307,22769168:216420
x1,601:26455520,22769168
k1,601:26671939,22769168:216419
x1,601:29472882,22769168
k1,601:29689302,22769168:216420
x1,601:30188833,22769168
x1,601:30634478,22769168
x1,601:31153268,22769168
k1,601:31369687,22769168:216419
x1,601:32784430,22769168
x1,601:33051671,22769168
k1,601:33268091,22769168:216420
x1,601:34290345,22769168
k1,601:34506764,22769168:216419
x1,601:35728831,22769168
k1,601:35945249,22769168:216418
x1,601:36444780,22769168
k1,601:36661199,22769168:216419
x1,601:37981388,22769168
k1,601:37890293,22769168:0
)
(1,603:13024788,22769168:0,0,163840
(1,603:13024788,22769168:0,215040,0
g1,603:13680148,22769168
g1,603:38545653,22769168
(1,603:38545653,22769168:655360,215040,0
k1,603:38678767,22769168:133114
x1,603:39201013,22769168
)
k1,603:13024789,22769168:-26176224
)
)
(1,603:13024788,23555600:24865505,491520,163840
x1,603:13354516,23555600
g1,601:13536556,23555600
x1,601:14046282,23555600
g1,601:14228322,23555600
x1,601:15393410,23555600
$1,601:15393410,23555600
x1,601:15830318,23555600
g1,601:16121589,23555600
x1,601:17232062,23555600
g1,601:17450515,23555600
x1,601:18400789,23555600
x1,601:18855900,23555600
x1,601:19493056,23555600
g1,601:19711509,23555600
x1,601:20039190,23555600
g1,601:20257643,23555600
x1,601:20621733,23555600
x1,601:22190961,23555600
x1,601:22464027,23555600
g1,601:22682480,23555600
x1,601:23665523,23555600
g1,601:23883976,23555600
x1,601:26398017,23555600
g1,601:26616470,23555600
x1,601:28145646,23555600
g1,601:28364099,23555600
x1,601:28618962,23555600
$1,601:28618962,23555600
x1,601:28948690,23555600
g1,601:29130730,23555600
x1,601:29640456,23555600
g1,601:29822496,23555600
x1,601:30987584,23555600
$1,601:30987584,23555600
x1,601:31424492,23555600
g1,601:31642945,23555600
x1,601:32953667,23555600
x1,601:33299552,23555600
g1,601:33518005,23555600
x1,601:34391821,23555600
x1,601:34719502,23555600
g1,601:34937955,23555600
x1,601:36705609,23555600
g1,601:36924062,23555600
x1,601:37834286,23555600
k1,601:37890293,23555600:56007
)
(1,603:13024788,23555600:0,0,163840
(1,603:13024788,23555600:0,215040,0
g1,603:13680148,23555600
g1,603:38545653,23555600
(1,603:38545653,23555600:655360,215040,0
k1,603:38678767,23555600:133114
x1,603:39201013,23555600
)
k1,603:13024789,23555600:-26176224
)
)
(1,603:13024788,24342032:24865505,455111,127431
x1,603:14557606,24342032
x1,601:15012717,24342032
g1,601:15231170,24342032
x1,601:16177803,24342032
g1,601:16396256,24342032
x1,601:19751344,24342032
g1,601:19969797,24342032
x1,601:20497728,24342032
g1,601:20716181,24342032
x1,601:22181641,24342032
g1,601:22400094,24342032
x1,601:24184134,24342032
x1,601:24679295,24342032
g1,601:24897748,24342032
x1,601:25482112,24342032
g1,601:25700565,24342032
x1,601:26610789,24342032
g1,601:26829242,24342032
x1,601:30069643,24342032
g1,601:30288096,24342032
x1,601:32818519,24342032
g1,601:33036972,24342032
x1,601:33564903,24342032
g1,601:33783356,24342032
x1,601:35277944,24342032
g1,601:35496397,24342032
x1,601:37833852,24342032
k1,601:37890293,24342032:69548
)
(1,603:13024788,24342032:0,0,127431
(1,603:13024788,24342032:0,215040,0
g1,603:13680148,24342032
g1,603:38545653,24342032
(1,603:38545653,24342032:655360,215040,0
k1,603:38678767,24342032:133114
x1,603:39201013,24342032
)
k1,603:13024789,24342032:-26176224
)
)
(1,603:13024788,25128464:24865505,455111,127431
x1,603:15027281,25128464
g1,601:15245734,25128464
x1,601:18274959,25128464
g1,601:18566230,25128464
x1,601:21488051,25128464
g1,602:21706504,25128464
x1,602:22762365,25128464
g1,602:22980818,25128464
x1,602:24983311,25128464
g1,602:25201764,25128464
x1,602:25565854,25128464
x1,602:26530693,25128464
g1,602:26749146,25128464
x1,602:30650367,25128464
g1,602:30868820,25128464
x1,602:33437473,25128464
x1,602:33710539,25128464
g1,602:33928992,25128464
x1,602:35101360,25128464
x1,602:37489789,25128464
k1,602:37890293,25128464:491599
)
(1,603:13024788,25128464:0,0,127431
(1,603:13024788,25128464:0,215040,0
g1,603:13680148,25128464
g1,603:38545653,25128464
(1,603:38545653,25128464:655360,215040,0
k1,603:38678767,25128464:133114
x1,603:39201013,25128464
)
k1,603:13024789,25128464:-26176224
)
)
(1,603:13024788,25914896:24865505,455111,127431
x1,603:15981196,25914896
g1,602:16199649,25914896
x1,602:17401146,25914896
g1,602:17619599,25914896
x1,602:18205783,25914896
x1,602:19024985,25914896
x1,602:21664635,25914896
g1,602:21883088,25914896
x1,602:22920745,25914896
x1,602:23576107,25914896
x1,602:24759398,25914896
g1,602:24977851,25914896
x1,602:25851667,25914896
x1,602:26179348,25914896
g1,602:26397801,25914896
x1,602:27380843,25914896
x1,602:29330543,25914896
g1,602:29548996,25914896
x1,602:30131540,25914896
g1,602:30349993,25914896
x1,602:30859719,25914896
x1,602:31314830,25914896
x1,602:31844579,25914896
g1,602:32063032,25914896
x1,602:33506648,25914896
x1,602:33779714,25914896
g1,602:33998167,25914896
x1,602:35041284,25914896
g1,602:35259737,25914896
x1,602:35623827,25914896
x1,602:35951508,25914896
k1,602:37890293,25914896:1963033
)
(1,603:13024788,25914896:0,0,127431
(1,603:13024788,25914896:0,215040,0
g1,603:13680148,25914896
g1,603:38545653,25914896
(1,603:38545653,25914896:655360,215040,0
k1,603:38678767,25914896:133114
x1,603:39201013,25914896
)
k1,603:13024789,25914896:-26176224
)
)
(1,603:13024788,26701328:24865505,455111,127431
x1,603:15818931,26701328
g1,602:16037384,26701328
x1,602:17789310,26701328
g1,602:18007763,26701328
x1,602:20101136,26701328
x1,602:20225290,26701328
g1,602:20443743,26701328
x1,602:22090198,26701328
x1,602:23269740,26701328
g1,602:23488193,26701328
x1,602:26386021,26701328
g1,602:26604474,26701328
x1,602:28470809,26701328
g1,602:28689262,26701328
x1,602:29726117,26701328
g1,602:29944570,26701328
x1,602:32842402,26701328
g1,602:33060855,26701328
x1,602:35529640,26701328
g1,602:35748093,26701328
x1,602:37092428,26701328
x1,602:37878679,26701328
k1,602:37890293,26701328:11614
)
(1,603:13024788,26701328:0,0,127431
(1,603:13024788,26701328:0,215040,0
g1,603:13680148,26701328
g1,603:38545653,26701328
(1,603:38545653,26701328:655360,215040,0
k1,603:38678767,26701328:133114
x1,603:39201013,26701328
)
k1,603:13024789,26701328:-26176224
)
)
(1,603:13024788,27487760:24865505,403098,127431
x1,603:15578877,27487760
k1,603:26671015,27487760:11219278
k1,603:37890293,27487760:11219278
)
(1,603:13024788,27487760:0,0,127431
(1,603:13024788,27487760:0,215040,0
g1,603:13680148,27487760
g1,603:38545653,27487760
(1,603:38545653,27487760:655360,215040,0
k1,603:38678767,27487760:133114
x1,603:39201013,27487760
)
k1,603:13024789,27487760:-26176224
)
)
h1,603:13024788,27487760:0,0,127431
(1,642:13024788,29322310:24865505,546132,152916
(1,642:13024788,29322310:0,0,0
g1,642:13024788,29322310
)
(1,642:13024788,29322310:0,0,0
(1,642:13024788,29322310:0,0,0
(1,642:13024788,28404806:0,0,0
)
)
g1,642:13024788,29322310
)
x1,642:16888136,29322310
g1,642:17183048,29322310
x1,642:19870481,29322310
g1,642:20165393,29322310
x1,642:21239456,29322310
g1,642:21534368,29322310
x1,642:23196890,29322310
x1,642:24804797,29322310
g1,642:25099709,29322310
x1,642:28497569,29322310
g1,642:28792481,29322310
x1,642:33120043,29322310
k1,642:35505168,29322310:2385125
k1,642:37890293,29322310:2385125
)
(1,642:13024788,29322310:0,0,152916
(1,642:13024788,29322310:0,215040,0
g1,642:13680148,29322310
g1,642:38545653,29322310
(1,642:38545653,29322310:655360,215040,0
k1,642:38678767,29322310:133114
x1,642:39201013,29322310
)
k1,642:13024789,29322310:-26176224
)
)
h1,642:13024788,29322310:0,0,152916
(1,644:13024788,30531994:24865505,455111,127431
x1,644:14107299,30531994
k1,643:14322401,30531994:215102
x1,643:16948507,30531994
k1,643:17163609,30531994:215102
x1,643:19038635,30531994
k1,643:19253737,30531994:215102
x1,643:20022658,30531994
k1,643:20237760,30531994:215102
x1,643:21129780,30531994
k1,643:21344882,30531994:215102
x1,643:22558029,30531994
x1,643:22878792,30531994
x1,643:23502841,30531994
k1,643:23717943,30531994:215102
x1,643:25585832,30531994
x1,643:26388285,30531994
k1,643:26603387,30531994:215102
x1,643:27459726,30531994
x1,643:28476993,30531994
k1,643:28692765,30531994:215772
x1,643:30482155,30531994
x1,643:31355970,30531994
k1,643:31571072,30531994:215102
x1,643:32106284,30531994
k1,643:32321386,30531994:215102
x1,643:33240167,30531994
k1,643:33455269,30531994:215102
x1,643:33954800,30531994
k1,643:34170572,30531994:215772
x1,643:37890293,30531994
k1,643:37890293,30531994:0
)
(1,644:13024788,30531994:0,0,127431
(1,644:13024788,30531994:0,215040,0
g1,644:13680148,30531994
g1,644:38545653,30531994
(1,644:38545653,30531994:655360,215040,0
k1,644:38678767,30531994:133114
x1,644:39201013,30531994
)
k1,644:13024789,30531994:-26176224
)
)
(1,644:13024788,31318426:24865505,455111,127431
x1,644:16246982,31318426
g1,643:16465435,31318426
x1,643:18997679,31318426
x1,643:19270745,31318426
g1,643:19489198,31318426
x1,643:19853288,31318426
x1,643:23024509,31318426
g1,643:23242962,31318426
x1,643:24027576,31318426
g1,643:24246029,31318426
x1,643:25689645,31318426
x1,643:25962711,31318426
g1,643:26181164,31318426
x1,643:27224281,31318426
g1,643:27442734,31318426
x1,643:29336002,31318426
g1,643:29554455,31318426
x1,643:31338495,31318426
x1,643:31833656,31318426
g1,643:32052109,31318426
x1,643:33326423,31318426
g1,643:33544876,31318426
x1,643:36042532,31318426
g1,643:36260985,31318426
x1,643:37755573,31318426
k1,643:37890293,31318426:152415
)
(1,644:13024788,31318426:0,0,127431
(1,644:13024788,31318426:0,215040,0
g1,644:13680148,31318426
g1,644:38545653,31318426
(1,644:38545653,31318426:655360,215040,0
k1,644:38678767,31318426:133114
x1,644:39201013,31318426
)
k1,644:13024789,31318426:-26176224
)
)
(1,644:13024788,32104858:24865505,455111,127431
x1,644:15180197,32104858
g1,643:15471468,32104858
x1,643:16600145,32104858
g1,643:16818598,32104858
x1,643:17692414,32104858
x1,643:18548025,32104858
g1,643:18766478,32104858
x1,643:21264132,32104858
g1,643:21482585,32104858
x1,643:22684081,32104858
x1,643:24140440,32104858
g1,643:24358893,32104858
x1,643:25341936,32104858
g1,643:25560389,32104858
x1,643:26727296,32104858
g1,643:26945749,32104858
x1,643:29039266,32104858
x1,643:29570835,32104858
g1,643:29789288,32104858
x1,643:30845149,32104858
g1,643:31063602,32104858
x1,643:32046645,32104858
g1,643:32265098,32104858
x1,643:33432005,32104858
g1,643:33650458,32104858
x1,643:34014548,32104858
x1,643:35583776,32104858
x1,643:36297390,32104858
k1,643:37890293,32104858:1683998
)
(1,644:13024788,32104858:0,0,127431
(1,644:13024788,32104858:0,215040,0
g1,644:13680148,32104858
g1,644:38545653,32104858
(1,644:38545653,32104858:655360,215040,0
k1,644:38678767,32104858:133114
x1,644:39201013,32104858
)
k1,644:13024789,32104858:-26176224
)
)
(1,644:13024788,32891290:24865505,455111,127431
x1,644:15506059,32891290
g1,643:15724512,32891290
x1,643:16270647,32891290
g1,643:16489100,32891290
x1,643:16816781,32891290
g1,643:17035234,32891290
x1,643:17381120,32891290
x1,643:18256755,32891290
g1,643:18475208,32891290
x1,643:19713114,32891290
g1,643:19931567,32891290
x1,643:20259248,32891290
x1,643:20586929,32891290
x1,643:21808449,32891290
g1,643:22026902,32891290
x1,643:24522736,32891290
x1,643:24650167,32891290
g1,643:24941438,32891290
x1,643:26416002,32891290
g1,643:26634455,32891290
x1,643:27854157,32891290
g1,643:28072610,32891290
x1,643:28727972,32891290
g1,643:28946425,32891290
x1,643:30206175,32891290
g1,643:30424628,32891290
x1,643:32518145,32891290
x1,643:33049714,32891290
g1,643:33268167,32891290
x1,643:34324028,32891290
g1,643:34542481,32891290
x1,643:34797344,32891290
x1,643:35252455,32891290
x1,643:35561931,32891290
g1,643:35780384,32891290
x1,643:37040134,32891290
k1,643:37890293,32891290:850159
)
(1,644:13024788,32891290:0,0,127431
(1,644:13024788,32891290:0,215040,0
g1,644:13680148,32891290
g1,644:38545653,32891290
(1,644:38545653,32891290:655360,215040,0
k1,644:38678767,32891290:133114
x1,644:39201013,32891290
)
k1,644:13024789,32891290:-26176224
)
)
(1,644:13024788,33677722:24865505,455111,127431
x1,644:13384873,33677722
x1,643:14937041,33677722
x1,643:15642605,33677722
k1,643:15860302,33677722:217697
x1,643:16760514,33677722
k1,643:16978022,33677722:217508
x1,643:17842227,33677722
x1,643:18688627,33677722
k1,643:18906135,33677722:217508
x1,643:19518279,33677722
x1,643:20670350,33677722
x1,643:21195871,33677722
k1,643:21413379,33677722:217508
x1,643:22097541,33677722
k1,643:22315049,33677722:217508
x1,643:25667442,33677722
k1,643:25884950,33677722:217508
x1,643:28009451,33677722
k1,643:28226959,33677722:217508
x1,643:28587044,33677722
x1,643:29145376,33677722
x1,643:29595281,33677722
x1,643:30513295,33677722
k1,643:30730803,33677722:217508
x1,643:33276603,33677722
x1,643:33600479,33677722
k1,643:33817987,33677722:217508
x1,643:34862234,33677722
k1,643:35079742,33677722:217508
x1,643:35695486,33677722
x1,643:37568128,33677722
x1,643:37892004,33677722
x1,643:38017433,33677722
k1,643:37890293,33677722:0
)
(1,644:13024788,33677722:0,0,127431
(1,644:13024788,33677722:0,215040,0
g1,644:13680148,33677722
g1,644:38545653,33677722
(1,644:38545653,33677722:655360,215040,0
k1,644:38678767,33677722:133114
x1,644:39201013,33677722
)
k1,644:13024789,33677722:-26176224
)
)
(1,644:13024788,34464154:24865505,455111,127431
x1,644:14253590,34464154
k1,643:14469035,34464154:215445
x1,643:16934577,34464154
k1,643:17150023,34464154:215446
x1,643:17471150,34464154
k1,643:17686595,34464154:215445
x1,643:19440305,34464154
k1,643:19655750,34464154:215445
x1,643:22082044,34464154
x1,643:22402807,34464154
k1,643:22618253,34464154:215446
x1,643:23189146,34464154
k1,643:23404591,34464154:215445
x1,643:26278678,34464154
k1,643:26494124,34464154:215446
x1,643:29924831,34464154
k1,643:30140276,34464154:215445
x1,643:30497084,34464154
x1,643:31050501,34464154
x1,643:31496146,34464154
x1,643:32405641,34464154
k1,643:32621086,34464154:215445
x1,643:35675362,34464154
k1,643:35890808,34464154:215446
x1,643:36461701,34464154
k1,643:36677146,34464154:215445
x1,643:37890293,34464154
k1,643:37890293,34464154:0
)
(1,644:13024788,34464154:0,0,127431
(1,644:13024788,34464154:0,215040,0
g1,644:13680148,34464154
g1,644:38545653,34464154
(1,644:38545653,34464154:655360,215040,0
k1,644:38678767,34464154:133114
x1,644:39201013,34464154
)
k1,644:13024789,34464154:-26176224
)
)
(1,644:13024788,35250586:24865505,455111,127431
x1,644:14071146,35250586
k1,643:14289550,35250586:218404
x1,643:14794689,35250586
x1,643:15245540,35250586
k1,643:15463945,35250586:218405
x1,643:16497674,35250586
k1,643:16716078,35250586:218404
x1,643:17239258,35250586
k1,643:17457662,35250586:218404
x1,643:18992922,35250586
x1,643:19443774,35250586
k1,643:19662188,35250586:218414
x1,643:22801264,35250586
k1,643:23019669,35250586:218405
x1,643:23380482,35250586
x1,643:24336801,35250586
k1,643:24555205,35250586:218404
x1,643:26438647,35250586
k1,643:26657051,35250586:218404
x1,643:29334282,35250586
k1,643:29552687,35250586:218405
x1,643:30599045,35250586
k1,643:30817449,35250586:218404
x1,643:34200068,35250586
k1,643:34418472,35250586:218404
x1,643:36480519,35250586
k1,643:36771774,35250586:291255
x1,643:37890293,35250586
k1,643:37890293,35250586:0
)
(1,644:13024788,35250586:0,0,127431
(1,644:13024788,35250586:0,215040,0
g1,644:13680148,35250586
g1,644:38545653,35250586
(1,644:38545653,35250586:655360,215040,0
k1,644:38678767,35250586:133114
x1,644:39201013,35250586
)
k1,644:13024789,35250586:-26176224
)
)
(1,644:13024788,36037018:24865505,455111,127431
x1,644:13531456,36037018
x1,643:13983727,36037018
g1,643:14202180,36037018
x1,643:15325895,36037018
g1,643:15544348,36037018
x1,643:16069112,36037018
g1,643:16287565,36037018
x1,643:17539757,36037018
g1,643:17758210,36037018
x1,643:19839166,36037018
x1,643:20367436,36037018
g1,643:20585889,36037018
x1,643:21023794,36037018
g1,643:21242247,36037018
x1,643:24557300,36037018
g1,643:24775753,36037018
x1,643:26731850,36037018
g1,643:26950303,36037018
x1,643:27493161,36037018
g1,643:27711614,36037018
x1,643:28037329,36037018
g1,643:28255782,36037018
x1,643:30246260,36037018
g1,643:30464713,36037018
x1,643:31441856,36037018
x1,643:32744606,36037018
g1,643:32963059,36037018
x1,643:33545726,36037018
g1,643:33764179,36037018
x1,643:34198466,36037018
g1,643:34416919,36037018
x1,643:36488822,36037018
g1,643:36707275,36037018
x1,643:37901563,36037018
k1,643:37890293,36037018:6425
)
(1,644:13024788,36037018:0,0,127431
(1,644:13024788,36037018:0,215040,0
g1,644:13680148,36037018
g1,644:38545653,36037018
(1,644:38545653,36037018:655360,215040,0
k1,644:38678767,36037018:133114
x1,644:39201013,36037018
)
k1,644:13024789,36037018:-26176224
)
)
(1,644:13024788,36823450:24865505,455111,127431
x1,644:13352251,36823450
x1,643:14224310,36823450
k1,643:14442098,36823450:217788
x1,643:15403076,36823450
k1,643:15620863,36823450:217787
x1,643:17071397,36823450
x1,643:18110341,36823450
k1,643:18328129,36823450:217788
x1,643:20105034,36823450
x1,643:20598142,36823450
k1,643:20815930,36823450:217788
x1,643:21688062,36823450
k1,643:21905849,36823450:217787
x1,643:24937463,36823450
k1,643:25155251,36823450:217788
x1,643:27682805,36823450
k1,643:27900592,36823450:217787
x1,643:28484431,36823450
k1,643:28702219,36823450:217788
x1,643:29956930,36823450
k1,643:30174851,36823450:217921
x1,643:31989831,36823450
x1,643:32316128,36823450
k1,643:32533915,36823450:217787
x1,643:33879286,36823450
x1,643:35603682,36823450
k1,643:35821470,36823450:217788
x1,643:37890293,36823450
k1,643:37890293,36823450:0
)
(1,644:13024788,36823450:0,0,127431
(1,644:13024788,36823450:0,215040,0
g1,644:13680148,36823450
g1,644:38545653,36823450
(1,644:38545653,36823450:655360,215040,0
k1,644:38678767,36823450:133114
x1,644:39201013,36823450
)
k1,644:13024789,36823450:-26176224
)
)
(1,644:13024788,37609882:24865505,455111,127431
x1,644:14428354,37609882
g1,643:14646807,37609882
x1,643:15192942,37609882
x1,643:16323440,37609882
x1,643:16960596,37609882
x1,643:18071070,37609882
g1,643:18289523,37609882
x1,643:21174932,37609882
k1,644:29469042,37609882:8421250
k1,644:37890292,37609882:8421250
)
(1,644:13024788,37609882:0,0,127431
(1,644:13024788,37609882:0,215040,0
g1,644:13680148,37609882
g1,644:38545653,37609882
(1,644:38545653,37609882:655360,215040,0
k1,644:38678767,37609882:133114
x1,644:39201013,37609882
)
k1,644:13024789,37609882:-26176224
)
)
h1,644:13024788,37609882:0,0,127431
(1,653:13024788,38396314:24865505,455111,127431
h1,652:13024788,38396314:932339,0,0
x1,652:14707151,38396314
g1,652:14925604,38396314
x1,652:15875878,38396314
x1,652:16695079,38396314
g1,652:16913532,38396314
x1,652:17459667,38396314
g1,652:17678120,38396314
x1,652:18615652,38396314
g1,652:18834105,38396314
x1,652:19343831,38396314
g1,652:19562284,38396314
x1,652:20472508,38396314
g1,652:20690961,38396314
x1,652:21182482,38396314
x1,652:22470449,38396314
x1,652:23329701,38396314
g1,652:23548154,38396314
x1,652:24421970,38396314
x1,652:25718129,38396314
g1,652:25936582,38396314
x1,652:28616283,38396314
g1,652:28834736,38396314
x1,652:30748029,38396314
g1,652:30966482,38396314
x1,652:32062392,38396314
g1,652:32280845,38396314
x1,652:33231119,38396314
x1,652:33944733,38396314
g1,652:34163186,38396314
x1,652:35989096,38396314
k1,652:37890293,38396314:1918892
)
(1,653:13024788,38396314:0,0,127431
(1,653:13024788,38396314:0,215040,0
g1,653:13680148,38396314
g1,653:38545653,38396314
(1,653:38545653,38396314:655360,215040,0
k1,653:38678767,38396314:133114
x1,653:39201013,38396314
)
k1,653:13024789,38396314:-26176224
)
)
(1,653:13024788,39182746:24865505,455111,127431
x1,653:13388878,39182746
x1,652:16742144,39182746
g1,652:16960597,39182746
x1,652:18234911,39182746
g1,652:18453364,39182746
x1,652:19436407,39182746
g1,652:19654860,39182746
x1,652:20821767,39182746
g1,652:21040220,39182746
x1,652:23133737,39182746
x1,652:23665306,39182746
g1,652:23883759,39182746
x1,652:24939620,39182746
g1,652:25158073,39182746
x1,652:26141116,39182746
g1,652:26359569,39182746
x1,652:27526476,39182746
g1,652:27744929,39182746
x1,652:28109019,39182746
x1,652:29678247,39182746
x1,652:30391861,39182746
g1,652:30683132,39182746
x1,652:31811809,39182746
g1,652:32030262,39182746
x1,652:32904078,39182746
x1,652:33759689,39182746
g1,652:33978142,39182746
x1,652:36747043,39182746
g1,652:36965496,39182746
x1,652:37620858,39182746
k1,652:37890293,39182746:285819
)
(1,653:13024788,39182746:0,0,127431
(1,653:13024788,39182746:0,215040,0
g1,653:13680148,39182746
g1,653:38545653,39182746
(1,653:38545653,39182746:655360,215040,0
k1,653:38678767,39182746:133114
x1,653:39201013,39182746
)
k1,653:13024789,39182746:-26176224
)
)
(1,653:13024788,39969178:24865505,455111,127431
x1,653:14284538,39969178
g1,652:14502991,39969178
x1,652:16596508,39969178
x1,652:17128077,39969178
g1,652:17346530,39969178
x1,652:18402391,39969178
g1,652:18620844,39969178
x1,652:18948525,39969178
g1,652:19166978,39969178
x1,652:20426728,39969178
g1,652:20645181,39969178
x1,652:21009271,39969178
x1,652:22578499,39969178
x1,652:23292113,39969178
g1,652:23510566,39969178
x1,652:26152036,39969178
g1,652:26370489,39969178
x1,652:26698170,39969178
g1,652:26916623,39969178
x1,652:28230987,39969178
x1,652:28467645,39969178
g1,652:28686098,39969178
x1,652:30948913,39969178
g1,652:31167366,39969178
x1,652:31713501,39969178
g1,652:31931954,39969178
x1,652:33832501,39969178
g1,652:34050954,39969178
x1,652:35494570,39969178
x1,652:35767636,39969178
g1,652:35986089,39969178
x1,652:37413318,39969178
k1,652:37890293,39969178:476975
)
(1,653:13024788,39969178:0,0,127431
(1,653:13024788,39969178:0,215040,0
g1,653:13680148,39969178
g1,653:38545653,39969178
(1,653:38545653,39969178:655360,215040,0
k1,653:38678767,39969178:133114
x1,653:39201013,39969178
)
k1,653:13024789,39969178:-26176224
)
)
(1,653:13024788,40755610:24865505,455111,127431
x1,653:15754924,40755610
k1,652:15972798,40755610:217874
x1,652:16547186,40755610
k1,652:16765060,40755610:217874
x1,652:17662541,40755610
k1,652:17880415,40755610:217874
x1,652:19100989,40755610
x1,652:19423828,40755610
x1,652:20051809,40755610
k1,652:20269683,40755610:217874
x1,652:22149008,40755610
x1,652:23135981,40755610
k1,652:23353970,40755610:217989
x1,652:24825838,40755610
k1,652:25043712,40755610:217874
x1,652:26443783,40755610
x1,652:28400037,40755610
k1,652:28617911,40755610:217874
x1,652:28941004,40755610
k1,652:29158878,40755610:217874
x1,652:29499922,40755610
x1,652:30363043,40755610
k1,652:30580917,40755610:217874
x1,652:31083506,40755610
x1,652:31531991,40755610
k1,652:31749865,40755610:217874
x1,652:32991978,40755610
k1,652:33209852,40755610:217874
x1,652:34827112,40755610
k1,652:35044986,40755610:217874
x1,652:36339152,40755610
k1,652:36630230,40755610:291078
x1,652:37890293,40755610
k1,652:37890293,40755610:0
)
(1,653:13024788,40755610:0,0,127431
(1,653:13024788,40755610:0,215040,0
g1,653:13680148,40755610
g1,653:38545653,40755610
(1,653:38545653,40755610:655360,215040,0
k1,653:38678767,40755610:133114
x1,653:39201013,40755610
)
k1,653:13024789,40755610:-26176224
)
)
(1,653:13024788,41542042:24865505,455111,127431
x1,653:15098172,41542042
k1,652:15316375,41542042:218203
x1,652:17696925,41542042
k1,652:17915128,41542042:218203
x1,652:18397310,41542042
x1,652:19660460,41542042
x1,652:20935909,41542042
k1,652:21154113,41542042:218204
x1,652:23481088,41542042
k1,652:23699291,41542042:218203
x1,652:24274337,41542042
k1,652:24492540,41542042:218203
x1,652:24813995,41542042
k1,652:25032198,41542042:218203
x1,652:26764483,41542042
k1,652:26982686,41542042:218203
x1,652:29341806,41542042
k1,652:29560009,41542042:218203
x1,652:32122715,41542042
k1,652:32340969,41542042:218254
x1,652:34305416,41542042
k1,652:34523619,41542042:218203
x1,652:35205817,41542042
k1,652:35424020,41542042:218203
x1,652:37890293,41542042
k1,652:37890293,41542042:0
)
(1,653:13024788,41542042:0,0,127431
(1,653:13024788,41542042:0,215040,0
g1,653:13680148,41542042
g1,653:38545653,41542042
(1,653:38545653,41542042:655360,215040,0
k1,653:38678767,41542042:133114
x1,653:39201013,41542042
)
k1,653:13024789,41542042:-26176224
)
)
(1,653:13024788,42328474:24865505,455111,127431
x1,653:14867083,42328474
x1,652:15522445,42328474
x1,652:16705736,42328474
g1,652:16924189,42328474
x1,652:17470324,42328474
g1,652:17688777,42328474
x1,652:19219773,42328474
g1,652:19438226,42328474
x1,652:21779321,42328474
g1,652:21997774,42328474
x1,652:23199271,42328474
g1,652:23417724,42328474
x1,652:24327948,42328474
g1,652:24546401,42328474
x1,652:26297671,42328474
x1,652:27116872,42328474
g1,652:27335325,42328474
x1,652:29594502,42328474
x1,652:29940387,42328474
g1,652:30158840,42328474
x1,652:31107294,42328474
x1,652:32530884,42328474
g1,652:32749337,42328474
x1,652:33077018,42328474
g1,652:33295471,42328474
x1,652:34717241,42328474
k1,652:37890293,42328474:3173052
)
(1,653:13024788,42328474:0,0,127431
(1,653:13024788,42328474:0,215040,0
g1,653:13680148,42328474
g1,653:38545653,42328474
(1,653:38545653,42328474:655360,215040,0
k1,653:38678767,42328474:133114
x1,653:39201013,42328474
)
k1,653:13024789,42328474:-26176224
)
)
(1,653:13024788,43114906:24865505,455111,127431
x1,653:16907804,43114906
x1,652:17180870,43114906
g1,652:17399323,43114906
x1,652:19549272,43114906
g1,652:19767725,43114906
x1,652:20295656,43114906
g1,652:20514109,43114906
x1,652:22261740,43114906
g1,652:22480193,43114906
x1,652:23923809,43114906
x1,652:24196875,43114906
g1,652:24415328,43114906
x1,652:26024602,43114906
g1,652:26315873,43114906
x1,652:27444550,43114906
g1,652:27663003,43114906
x1,652:28536819,43114906
x1,652:29832978,43114906
g1,652:30051431,43114906
x1,652:31289337,43114906
g1,652:31507790,43114906
x1,652:34025469,43114906
g1,652:34243922,43114906
x1,652:36470330,43114906
g1,652:36688783,43114906
x1,652:37016464,43114906
k1,652:37890293,43114906:873829
)
(1,653:13024788,43114906:0,0,127431
(1,653:13024788,43114906:0,215040,0
g1,653:13680148,43114906
g1,653:38545653,43114906
(1,653:38545653,43114906:655360,215040,0
k1,653:38678767,43114906:133114
x1,653:39201013,43114906
)
k1,653:13024789,43114906:-26176224
)
)
(1,653:13024788,43901338:24865505,455111,127431
x1,653:13353635,43901338
x1,652:15356129,43901338
g1,652:15574582,43901338
x1,652:16965403,43901338
g1,652:17183856,43901338
x1,652:17968470,43901338
g1,652:18186923,43901338
x1,652:20189416,43901338
g1,652:20407869,43901338
x1,652:22668865,43901338
g1,652:22887318,43901338
x1,652:24238091,43901338
x1,652:25277568,43901338
g1,652:25496021,43901338
x1,652:27172652,43901338
g1,652:27391105,43901338
x1,652:30358435,43901338
g1,652:30576888,43901338
x1,652:31123023,43901338
g1,652:31341476,43901338
x1,652:31705566,43901338
x1,652:33274794,43901338
x1,652:33547860,43901338
g1,652:33766313,43901338
x1,652:36902945,43901338
g1,652:37121398,43901338
x1,652:37561946,43901338
k1,652:37890293,43901338:328347
)
(1,653:13024788,43901338:0,0,127431
(1,653:13024788,43901338:0,215040,0
g1,653:13680148,43901338
g1,653:38545653,43901338
(1,653:38545653,43901338:655360,215040,0
k1,653:38678767,43901338:133114
x1,653:39201013,43901338
)
k1,653:13024789,43901338:-26176224
)
)
(1,653:13024788,44687770:24865505,403098,127431
x1,653:15902919,44687770
x1,652:16321622,44687770
k1,653:27042388,44687770:10847906
k1,653:37890294,44687770:10847906
)
(1,653:13024788,44687770:0,0,127431
(1,653:13024788,44687770:0,215040,0
g1,653:13680148,44687770
g1,653:38545653,44687770
(1,653:38545653,44687770:655360,215040,0
k1,653:38678767,44687770:133114
x1,653:39201013,44687770
)
k1,653:13024789,44687770:-26176224
)
)
h1,653:13024788,44687770:0,0,127431
]
(1,662:13024788,49020595:24865505,1290439,235932
(1,662:13024788,49020595:24865505,1290439,235932
g1,662:2368143,49020595
(1,662:2368143,49020595:35522150,1290439,235932
[1,662:2368143,49020595:35522150,1290439,235932
(1,662:2368143,49020595:35522150,550500,235932
(1,662:2368143,49020595:0,550500,235932
[1,662:2368143,49020595:35522150,550500,235932
(1,662:2368143,49020595:35522150,550500,235932
h1,662:2368143,49020595:0,0,0
x1,662:4288714,49020595
x1,662:4634599,49020595
x1,662:5200758,49020595
g1,662:5419211,49020595
x1,662:6256618,49020595
g1,662:6475071,49020595
x1,662:7785795,49020595
r1,662:7785795,49020595:0,786432,235932
k1,662:22838044,49020595:15052249
k1,662:37890293,49020595:15052249
)
]
k1,662:2368141,49020595:-35522152
)
g1,662:2368143,49020595
[1,662:2368143,49020595:35522150,0,0
(1,662:2368143,49020595:35522150,0,0
k1,662:20129219,49020595:17761076
h1,662:20129219,49020595:0,0,0
g1,662:20129219,49020595
k1,662:37890295,49020595:17761076
)
]
g1,662:37890293,49020595
(1,662:37890293,49020595:0,550500,235932
k1,662:2368141,49020595:-35522152
[1,662:2368141,49020595:35522150,550500,235932
(1,662:2368141,49020595:35522150,550500,235932
k1,662:36284653,49020595:33916512
h1,662:36251885,49020595:0,0,0
x1,662:37234928,49020595
x1,662:37890290,49020595
r1,662:37890290,49020595:0,786432,235932
g1,662:37890290,49020595
g1,662:37890290,49020595
)
]
)
)
]
)
g1,662:37890293,49020595
)
)
]
]
]
!53262
}12
!11
{13
[1,688:4736286,49020595:33154007,44284309,235932
(1,688:4736286,4736286:0,0,0
[1,688:0,4736286:0,0,0
(1,688:0,0:0,0,0
g1,688:0,0
)
]
)
[1,688:4736286,4736286:0,0,0
(1,688:4736286,1535259:0,0,0
k1,688:4736286,1535259:-8222721
)
]
[1,688:4736286,49020595:33154007,44284309,235932
[1,688:13024788,49020595:24865505,47419555,235932
[1,688:13024788,2387472:24865505,786432,0
(1,688:13024788,2387472:24865505,0,0
(1,688:13024788,2387472:24865505,0,0
g1,688:2368143,2387472
(1,688:2368143,2387472:35522150,0,0
[1,688:2368143,2387472:35522150,0,0
(1,688:2368143,2387472:35522150,0,0
(1,688:2368143,2387472:0,0,0
[1,688:2368143,2387472:35522150,0,0
(1,688:2368143,2387472:35522150,0,0
h1,688:2368143,2387472:0,0,0
k1,688:20129219,2387472:17761076
k1,688:37890295,2387472:17761076
)
]
k1,688:2368141,2387472:-35522152
)
g1,688:2368143,2387472
[1,688:2368143,2387472:35522150,0,0
(1,688:2368143,2387472:35522150,0,0
k1,688:20129219,2387472:17761076
h1,688:20129219,2387472:0,0,0
g1,688:20129219,2387472
k1,688:37890295,2387472:17761076
)
]
g1,688:37890293,2387472
(1,688:37890293,2387472:0,0,0
k1,688:2368141,2387472:-35522152
[1,688:2368141,2387472:35522150,0,0
(1,688:2368141,2387472:35522150,0,0
k1,688:37890293,2387472:35522152
h1,688:37890293,2387472:0,0,0
g1,688:37890293,2387472
g1,688:37890293,2387472
)
]
)
)
]
)
g1,688:37890293,2387472
)
)
]
[1,688:13024788,45468380:24865505,41442508,0
[1,640:13024788,25301761:24865505,21275889,0
[1,640:13024788,25301761:24865505,21275889,0
(1,608:2368143,4576372:35522150,550500,235932
h1,608:2368143,4576372:0,0,0
g1,608:2368143,4576372
[1,608:2368143,4576372:35522150,550500,235932
(1,608:2368143,4576372:35522150,550500,235932
h1,608:2341765,4576372:0,0,0
x1,608:2866050,4576372
x1,608:4143084,4576372
g1,608:4394304,4576372
x1,608:4980484,4576372
g1,608:5315444,4576372
r1,688:5315444,4576372:0,786432,235932
g1,608:5315444,4576372
x1,608:7866418,4576372
g1,608:8117638,4576372
x1,608:11660386,4576372
g1,608:11911606,4576372
x1,608:15343582,4576372
g1,608:15594802,4576372
x1,608:17391572,4576372
x1,608:17716065,4576372
g1,608:17967285,4576372
x1,608:20337491,4576372
g1,608:20588711,4576372
x1,608:21103894,4576372
x1,608:22715888,4576372
x1,608:23285319,4576372
g1,608:23536539,4576372
x1,608:25001989,4576372
g1,608:25253209,4576372
x1,608:28354775,4576372
g1,608:28605995,4576372
x1,608:30511080,4576372
g1,608:30762300,4576372
x1,608:33410757,4576372
r1,688:33410757,4576372:0,235932,235932
k1,608:35650525,4576372:2239768
k1,608:37890293,4576372:2239768
)
]
g1,608:37890293,4576372
g1,608:37890293,4576372
)
(1,635:2368143,14452645:35522150,9574805,9247125
k1,635:5873258,14452645:3505115
(1,605:5873258,14452645:0,0,0
g1,605:5873258,14452645
g1,605:4562536,14452645
g1,605:4234856,14452645
(1,605:4234856,14452645:1310722,0,0
k1,605:5545578,14452645:1310722
)
g1,605:5873258,14452645
)
(1,634:5873258,14452645:28511921,9574805,9247125
$1,634:5873258,14452645
[1,634:5873258,14452645:28511921,9574805,9247125
(1,611:5873258,5454554:28511921,550500,235932
g1,611:5873258,5454554
(1,611:5873258,5454554:8811697,550500,235932
r1,688:5873258,5454554:0,786432,235932
r1,688:5899472,5454554:26214,786432,235932
g1,611:6292688,5454554
r1,688:6292688,5454554:0,691043,235932
x1,688:9406999,5454554
k1,611:6292688,5454554:0
k1,611:14160667,5454554:4753668
g1,611:14553883,5454554
r1,688:14684955,5454554:131072,786432,235932
)
g1,611:14684955,5454554
(1,611:14684955,5454554:3913302,550500,235932
g1,611:15078171,5454554
r1,688:15078171,5454554:0,727452,235932
x1,688:15614289,5454554
g1,611:15865509,5454554
x1,611:17079739,5454554
x1,611:18178827,5454554
g1,611:18178827,5454554
g1,611:18572043,5454554
r1,688:18598257,5454554:26214,786432,235932
)
g1,611:18598257,5454554
(1,611:18598257,5454554:2305415,550500,235932
g1,611:18991473,5454554
r1,688:18991473,5454554:0,685582,235932
x1,688:19905331,5454554
k1,611:18991473,5454554:0
k1,611:20484242,5454554:578911
g1,611:20877458,5454554
r1,688:20903672,5454554:26214,786432,235932
)
g1,611:20903672,5454554
(1,611:20903672,5454554:2960777,550500,235932
g1,611:21296888,5454554
r1,688:21296888,5454554:0,527203,235932
x1,688:21631848,5454554
k1,611:21296888,5454554:0
k1,611:23445019,5454554:1813171
g1,611:23838235,5454554
r1,688:23864449,5454554:26214,786432,235932
)
g1,611:23864449,5454554
(1,611:23864449,5454554:2669500,550500,235932
g1,611:24257665,5454554
r1,688:24257665,5454554:0,527203,235932
x1,688:24676365,5454554
k1,611:24257665,5454554:0
k1,611:26114519,5454554:1438154
g1,611:26507735,5454554
r1,688:26533949,5454554:26214,786432,235932
)
g1,611:26533949,5454554
(1,611:26533949,5454554:5218134,550500,235932
g1,611:26927165,5454554
r1,688:26927165,5454554:0,727452,235932
x1,688:28308875,5454554
g1,611:28560095,5454554
x1,611:29390213,5454554
k1,611:31332653,5454554:1942440
g1,611:31725869,5454554
r1,688:31752083,5454554:26214,786432,235932
)
g1,611:31752083,5454554
(1,611:31752083,5454554:2633096,550500,235932
g1,611:32145299,5454554
r1,688:32145299,5454554:0,685582,235932
x1,688:33276699,5454554
k1,611:32145299,5454554:0
k1,611:33965749,5454554:689050
g1,611:34358965,5454554
r1,688:34385179,5454554:26214,786432,235932
)
g1,611:34385179,5454554
)
(1,612:5873258,6372058:28511921,550500,235932
g1,612:5873258,6372058
(1,612:5873258,6372058:8811697,550500,235932
r1,688:5873258,6372058:0,786432,235932
r1,688:5899472,6372058:26214,786432,235932
g1,612:6292688,6372058
r1,688:6292688,6372058:0,683760,235932
x1,688:8662912,6372058
k1,612:6292688,6372058:-18205
x1,612:8899570,6372058
k1,612:14160667,6372058:5261097
g1,612:14553883,6372058
r1,688:14684955,6372058:131072,786432,235932
)
g1,612:14684955,6372058
(1,612:14684955,6372058:3913302,550500,235932
g1,612:15078171,6372058
r1,688:15078171,6372058:0,658275,235932
x1,688:16570940,6372058
k1,612:18178827,6372058:1607887
g1,612:18572043,6372058
r1,688:18598257,6372058:26214,786432,235932
)
g1,612:18598257,6372058
(1,612:18598257,6372058:2305415,550500,235932
g1,612:18991473,6372058
r1,688:18991473,6372058:0,658275,235932
x1,688:20484242,6372058
g1,612:20484242,6372058
g1,612:20877458,6372058
r1,688:20903672,6372058:26214,786432,235932
)
g1,612:20903672,6372058
(1,612:20903672,6372058:2960777,550500,235932
g1,612:21296888,6372058
r1,688:21296888,6372058:0,658275,235932
x1,688:23117338,6372058
k1,612:23445019,6372058:327681
g1,612:23838235,6372058
r1,688:23864449,6372058:26214,786432,235932
)
g1,612:23864449,6372058
(1,612:23864449,6372058:2669500,550500,235932
g1,612:24257665,6372058
r1,688:24257665,6372058:0,658275,235932
$1,612:24257665,6372058
x1,612:24767391,6372058
g1,612:24949431,6372058
x1,612:26114519,6372058
$1,612:26114519,6372058
g1,612:26114519,6372058
g1,612:26507735,6372058
r1,688:26533949,6372058:26214,786432,235932
)
g1,612:26533949,6372058
(1,612:26533949,6372058:5218134,550500,235932
g1,612:26927165,6372058
r1,688:26927165,6372058:0,727452,235932
x1,688:28784024,6372058
g1,612:29002477,6372058
x1,612:30677291,6372058
k1,612:31332653,6372058:655362
g1,612:31725869,6372058
r1,688:31752083,6372058:26214,786432,235932
)
g1,612:31752083,6372058
(1,612:31752083,6372058:2633096,550500,235932
g1,612:32145299,6372058
r1,688:32145299,6372058:0,658275,235932
x1,688:33965749,6372058
g1,612:33965749,6372058
g1,612:34358965,6372058
r1,688:34385179,6372058:26214,786432,235932
)
g1,612:34385179,6372058
)
(1,613:5873258,7184704:28511921,550500,235932
g1,613:5873258,7184704
(1,613:5873258,7184704:8811697,550500,235932
r1,688:5873258,7184704:0,786432,235932
r1,688:5899472,7184704:26214,786432,235932
g1,613:6292688,7184704
r1,688:6292688,7184704:0,691043,235932
x1,688:7914707,7184704
g1,613:8133160,7184704
x1,613:9589519,7184704
x1,613:9917200,7184704
k1,613:14160667,7184704:4243467
g1,613:14553883,7184704
r1,688:14684955,7184704:131072,786432,235932
)
g1,613:14684955,7184704
(1,613:14684955,7184704:3913302,550500,235932
g1,613:15078171,7184704
r1,688:15078171,7184704:0,658275,235932
x1,688:16570940,7184704
k1,613:18178827,7184704:1607887
g1,613:18572043,7184704
r1,688:18598257,7184704:26214,786432,235932
)
g1,613:18598257,7184704
(1,613:18598257,7184704:2305415,550500,235932
g1,613:18991473,7184704
r1,688:18991473,7184704:0,658275,235932
x1,688:20484242,7184704
g1,613:20484242,7184704
g1,613:20877458,7184704
r1,688:20903672,7184704:26214,786432,235932
)
g1,613:20903672,7184704
(1,613:20903672,7184704:2960777,550500,235932
g1,613:21296888,7184704
r1,688:21296888,7184704:0,658275,235932
x1,688:23117338,7184704
k1,613:23445019,7184704:327681
g1,613:23838235,7184704
r1,688:23864449,7184704:26214,786432,235932
)
g1,613:23864449,7184704
(1,613:23864449,7184704:2669500,550500,235932
g1,613:24257665,7184704
r1,688:24257665,7184704:0,658275,235932
$1,613:24257665,7184704
x1,613:24767391,7184704
g1,613:24949431,7184704
x1,613:26114519,7184704
$1,613:26114519,7184704
g1,613:26114519,7184704
g1,613:26507735,7184704
r1,688:26533949,7184704:26214,786432,235932
)
g1,613:26533949,7184704
(1,613:26533949,7184704:5218134,550500,235932
g1,613:26927165,7184704
r1,688:26927165,7184704:0,727452,235932
x1,688:28784024,7184704
g1,613:29002477,7184704
x1,613:30677291,7184704
k1,613:31332653,7184704:655362
g1,613:31725869,7184704
r1,688:31752083,7184704:26214,786432,235932
)
g1,613:31752083,7184704
(1,613:31752083,7184704:2633096,550500,235932
g1,613:32145299,7184704
r1,688:32145299,7184704:0,658275,235932
x1,688:33638068,7184704
k1,613:33965749,7184704:327681
g1,613:34358965,7184704
r1,688:34385179,7184704:26214,786432,235932
)
g1,613:34385179,7184704
)
(1,614:5873258,7997350:28511921,550500,235932
g1,614:5873258,7997350
(1,614:5873258,7997350:8811697,550500,235932
r1,688:5873258,7997350:0,786432,235932
r1,688:5899472,7997350:26214,786432,235932
g1,614:6292688,7997350
r1,688:6292688,7997350:0,691043,235932
x1,688:7658025,7997350
g1,614:7876478,7997350
x1,614:8786703,7997350
k1,614:14160667,7997350:5373964
g1,614:14553883,7997350
r1,688:14684955,7997350:131072,786432,235932
)
g1,614:14684955,7997350
(1,614:14684955,7997350:3913302,550500,235932
g1,614:15078171,7997350
r1,688:15078171,7997350:0,658275,235932
x1,688:16898621,7997350
k1,614:18178827,7997350:1280206
g1,614:18572043,7997350
r1,688:18598257,7997350:26214,786432,235932
)
g1,614:18598257,7997350
(1,614:18598257,7997350:2305415,550500,235932
g1,614:18991473,7997350
r1,688:18991473,7997350:0,658275,235932
x1,688:20484242,7997350
g1,614:20484242,7997350
g1,614:20877458,7997350
r1,688:20903672,7997350:26214,786432,235932
)
g1,614:20903672,7997350
(1,614:20903672,7997350:2960777,550500,235932
g1,614:21296888,7997350
r1,688:21296888,7997350:0,658275,235932
x1,688:23117338,7997350
k1,614:23445019,7997350:327681
g1,614:23838235,7997350
r1,688:23864449,7997350:26214,786432,235932
)
g1,614:23864449,7997350
(1,614:23864449,7997350:2669500,550500,235932
g1,614:24257665,7997350
r1,688:24257665,7997350:0,658275,235932
$1,614:24257665,7997350
x1,614:24767391,7997350
g1,614:24949431,7997350
x1,614:26114519,7997350
$1,614:26114519,7997350
g1,614:26114519,7997350
g1,614:26507735,7997350
r1,688:26533949,7997350:26214,786432,235932
)
g1,614:26533949,7997350
(1,614:26533949,7997350:5218134,550500,235932
g1,614:26927165,7997350
r1,688:26927165,7997350:0,727452,235932
x1,688:29111705,7997350
g1,614:29330158,7997350
x1,614:31332653,7997350
g1,614:31332653,7997350
g1,614:31725869,7997350
r1,688:31752083,7997350:26214,786432,235932
)
g1,614:31752083,7997350
(1,614:31752083,7997350:2633096,550500,235932
g1,614:32145299,7997350
r1,688:32145299,7997350:0,658275,235932
x1,688:33310387,7997350
k1,614:33965749,7997350:655362
g1,614:34358965,7997350
r1,688:34385179,7997350:26214,786432,235932
)
g1,614:34385179,7997350
)
(1,615:5873258,8809996:28511921,550500,235932
g1,615:5873258,8809996
(1,615:5873258,8809996:8811697,550500,235932
r1,688:5873258,8809996:0,786432,235932
r1,688:5899472,8809996:26214,786432,235932
g1,615:6292688,8809996
r1,688:6292688,8809996:0,691043,235932
x1,688:7658025,8809996
g1,615:7876478,8809996
x1,615:8167749,8809996
x1,615:10885677,8809996
k1,615:14160667,8809996:3274990
g1,615:14553883,8809996
r1,688:14684955,8809996:131072,786432,235932
)
g1,615:14684955,8809996
(1,615:14684955,8809996:3913302,550500,235932
g1,615:15078171,8809996
r1,688:15078171,8809996:0,658275,235932
x1,688:16898621,8809996
k1,615:18178827,8809996:1280206
g1,615:18572043,8809996
r1,688:18598257,8809996:26214,786432,235932
)
g1,615:18598257,8809996
(1,615:18598257,8809996:2305415,550500,235932
g1,615:18991473,8809996
r1,688:18991473,8809996:0,658275,235932
x1,688:20484242,8809996
g1,615:20484242,8809996
g1,615:20877458,8809996
r1,688:20903672,8809996:26214,786432,235932
)
g1,615:20903672,8809996
(1,615:20903672,8809996:2960777,550500,235932
g1,615:21296888,8809996
r1,688:21296888,8809996:0,658275,235932
x1,688:23445019,8809996
g1,615:23445019,8809996
g1,615:23838235,8809996
r1,688:23864449,8809996:26214,786432,235932
)
g1,615:23864449,8809996
(1,615:23864449,8809996:2669500,550500,235932
g1,615:24257665,8809996
r1,688:24257665,8809996:0,658275,235932
$1,615:24257665,8809996
x1,615:24767391,8809996
g1,615:24949431,8809996
x1,615:26114519,8809996
$1,615:26114519,8809996
g1,615:26114519,8809996
g1,615:26507735,8809996
r1,688:26533949,8809996:26214,786432,235932
)
g1,615:26533949,8809996
(1,615:26533949,8809996:5218134,550500,235932
g1,615:26927165,8809996
r1,688:26927165,8809996:0,727452,235932
x1,688:29111705,8809996
g1,615:29330158,8809996
x1,615:31332653,8809996
g1,615:31332653,8809996
g1,615:31725869,8809996
r1,688:31752083,8809996:26214,786432,235932
)
g1,615:31752083,8809996
(1,615:31752083,8809996:2633096,550500,235932
g1,615:32145299,8809996
r1,688:32145299,8809996:0,658275,235932
x1,688:33310387,8809996
k1,615:33965749,8809996:655362
g1,615:34358965,8809996
r1,688:34385179,8809996:26214,786432,235932
)
g1,615:34385179,8809996
)
(1,616:5873258,9622642:28511921,550500,235932
g1,616:5873258,9622642
(1,616:5873258,9622642:8811697,550500,235932
r1,688:5873258,9622642:0,786432,235932
r1,688:5899472,9622642:26214,786432,235932
g1,616:6292688,9622642
r1,688:6292688,9622642:0,691043,235932
x1,688:9502137,9622642
g1,616:9720590,9622642
x1,616:10011861,9622642
x1,616:10940288,9622642
x1,616:11267969,9622642
k1,616:14160667,9622642:2892698
g1,616:14553883,9622642
r1,688:14684955,9622642:131072,786432,235932
)
g1,616:14684955,9622642
(1,616:14684955,9622642:3913302,550500,235932
g1,616:15078171,9622642
r1,688:15078171,9622642:0,658275,235932
x1,688:16898621,9622642
k1,616:18178827,9622642:1280206
g1,616:18572043,9622642
r1,688:18598257,9622642:26214,786432,235932
)
g1,616:18598257,9622642
(1,616:18598257,9622642:2305415,550500,235932
g1,616:18991473,9622642
r1,688:18991473,9622642:0,658275,235932
x1,688:20484242,9622642
g1,616:20484242,9622642
g1,616:20877458,9622642
r1,688:20903672,9622642:26214,786432,235932
)
g1,616:20903672,9622642
(1,616:20903672,9622642:2960777,550500,235932
g1,616:21296888,9622642
r1,688:21296888,9622642:0,658275,235932
x1,688:23117338,9622642
k1,616:23445019,9622642:327681
g1,616:23838235,9622642
r1,688:23864449,9622642:26214,786432,235932
)
g1,616:23864449,9622642
(1,616:23864449,9622642:2669500,550500,235932
g1,616:24257665,9622642
r1,688:24257665,9622642:0,658275,235932
$1,616:24257665,9622642
x1,616:24767391,9622642
g1,616:24949431,9622642
x1,616:26114519,9622642
$1,616:26114519,9622642
g1,616:26114519,9622642
g1,616:26507735,9622642
r1,688:26533949,9622642:26214,786432,235932
)
g1,616:26533949,9622642
(1,616:26533949,9622642:5218134,550500,235932
g1,616:26927165,9622642
r1,688:26927165,9622642:0,727452,235932
x1,688:29111705,9622642
g1,616:29330158,9622642
x1,616:31332653,9622642
g1,616:31332653,9622642
g1,616:31725869,9622642
r1,688:31752083,9622642:26214,786432,235932
)
g1,616:31752083,9622642
(1,616:31752083,9622642:2633096,550500,235932
g1,616:32145299,9622642
r1,688:32145299,9622642:0,658275,235932
x1,688:33310387,9622642
k1,616:33965749,9622642:655362
g1,616:34358965,9622642
r1,688:34385179,9622642:26214,786432,235932
)
g1,616:34385179,9622642
)
(1,617:5873258,10435288:28511921,550500,235932
g1,617:5873258,10435288
(1,617:5873258,10435288:8811697,550500,235932
r1,688:5873258,10435288:0,786432,235932
r1,688:5899472,10435288:26214,786432,235932
g1,617:6292688,10435288
r1,688:6292688,10435288:0,683760,235932
x1,688:7594309,10435288
k1,617:14160667,10435288:6566358
g1,617:14553883,10435288
r1,688:14684955,10435288:131072,786432,235932
)
g1,617:14684955,10435288
(1,617:14684955,10435288:3913302,550500,235932
g1,617:15078171,10435288
r1,688:15078171,10435288:0,658275,235932
x1,688:16898621,10435288
k1,617:18178827,10435288:1280206
g1,617:18572043,10435288
r1,688:18598257,10435288:26214,786432,235932
)
g1,617:18598257,10435288
(1,617:18598257,10435288:2305415,550500,235932
g1,617:18991473,10435288
r1,688:18991473,10435288:0,658275,235932
x1,688:20484242,10435288
g1,617:20484242,10435288
g1,617:20877458,10435288
r1,688:20903672,10435288:26214,786432,235932
)
g1,617:20903672,10435288
(1,617:20903672,10435288:2960777,550500,235932
g1,617:21296888,10435288
r1,688:21296888,10435288:0,658275,235932
x1,688:23117338,10435288
k1,617:23445019,10435288:327681
g1,617:23838235,10435288
r1,688:23864449,10435288:26214,786432,235932
)
g1,617:23864449,10435288
(1,617:23864449,10435288:2669500,550500,235932
g1,617:24257665,10435288
r1,688:24257665,10435288:0,658275,235932
x1,688:25422753,10435288
k1,617:26114519,10435288:691766
g1,617:26507735,10435288
r1,688:26533949,10435288:26214,786432,235932
)
g1,617:26533949,10435288
(1,617:26533949,10435288:5218134,550500,235932
g1,617:26927165,10435288
r1,688:26927165,10435288:0,727452,235932
x1,688:29111705,10435288
g1,617:29330158,10435288
x1,617:31332653,10435288
g1,617:31332653,10435288
g1,617:31725869,10435288
r1,688:31752083,10435288:26214,786432,235932
)
g1,617:31752083,10435288
(1,617:31752083,10435288:2633096,550500,235932
g1,617:32145299,10435288
r1,688:32145299,10435288:0,658275,235932
x1,688:33310387,10435288
k1,617:33965749,10435288:655362
g1,617:34358965,10435288
r1,688:34385179,10435288:26214,786432,235932
)
g1,617:34385179,10435288
)
(1,618:5873258,11247934:28511921,550500,235932
g1,618:5873258,11247934
(1,618:5873258,11247934:8811697,550500,235932
r1,688:5873258,11247934:0,786432,235932
r1,688:5899472,11247934:26214,786432,235932
g1,618:6292688,11247934
r1,688:6292688,11247934:0,691043,235932
x1,688:7876480,11247934
k1,618:6292688,11247934:-18205
x1,618:8406229,11247934
k1,618:14160667,11247934:5754438
g1,618:14553883,11247934
r1,688:14684955,11247934:131072,786432,235932
)
g1,618:14684955,11247934
(1,618:14684955,11247934:3913302,550500,235932
g1,618:15078171,11247934
r1,688:15078171,11247934:0,658275,235932
x1,688:16898621,11247934
k1,618:18178827,11247934:1280206
g1,618:18572043,11247934
r1,688:18598257,11247934:26214,786432,235932
)
g1,618:18598257,11247934
(1,618:18598257,11247934:2305415,550500,235932
g1,618:18991473,11247934
r1,688:18991473,11247934:0,658275,235932
x1,688:20484242,11247934
g1,618:20484242,11247934
g1,618:20877458,11247934
r1,688:20903672,11247934:26214,786432,235932
)
g1,618:20903672,11247934
(1,618:20903672,11247934:2960777,550500,235932
g1,618:21296888,11247934
r1,688:21296888,11247934:0,658275,235932
x1,688:23445019,11247934
g1,618:23445019,11247934
g1,618:23838235,11247934
r1,688:23864449,11247934:26214,786432,235932
)
g1,618:23864449,11247934
(1,618:23864449,11247934:2669500,550500,235932
g1,618:24257665,11247934
r1,688:24257665,11247934:0,658275,235932
$1,618:24257665,11247934
x1,618:24767391,11247934
g1,618:24949431,11247934
x1,618:26114519,11247934
$1,618:26114519,11247934
g1,618:26114519,11247934
g1,618:26507735,11247934
r1,688:26533949,11247934:26214,786432,235932
)
g1,618:26533949,11247934
(1,618:26533949,11247934:5218134,550500,235932
g1,618:26927165,11247934
r1,688:26927165,11247934:0,727452,235932
x1,688:29111705,11247934
g1,618:29330158,11247934
x1,618:31332653,11247934
g1,618:31332653,11247934
g1,618:31725869,11247934
r1,688:31752083,11247934:26214,786432,235932
)
g1,618:31752083,11247934
(1,618:31752083,11247934:2633096,550500,235932
g1,618:32145299,11247934
r1,688:32145299,11247934:0,658275,235932
x1,688:33310387,11247934
k1,618:33965749,11247934:655362
g1,618:34358965,11247934
r1,688:34385179,11247934:26214,786432,235932
)
g1,618:34385179,11247934
)
(1,619:5873258,12060580:28511921,550500,235932
g1,619:5873258,12060580
(1,619:5873258,12060580:8811697,550500,235932
r1,688:5873258,12060580:0,786432,235932
r1,688:5899472,12060580:26214,786432,235932
g1,619:6292688,12060580
r1,688:6292688,12060580:0,691043,235932
x1,688:7667127,12060580
k1,619:6292688,12060580:18205
x1,619:8781240,12060580
k1,619:14160667,12060580:5379427
g1,619:14553883,12060580
r1,688:14684955,12060580:131072,786432,235932
)
g1,619:14684955,12060580
(1,619:14684955,12060580:3913302,550500,235932
g1,619:15078171,12060580
r1,688:15078171,12060580:0,658275,235932
x1,688:16898621,12060580
k1,619:18178827,12060580:1280206
g1,619:18572043,12060580
r1,688:18598257,12060580:26214,786432,235932
)
g1,619:18598257,12060580
(1,619:18598257,12060580:2305415,550500,235932
g1,619:18991473,12060580
r1,688:18991473,12060580:0,658275,235932
x1,688:20484242,12060580
g1,619:20484242,12060580
g1,619:20877458,12060580
r1,688:20903672,12060580:26214,786432,235932
)
g1,619:20903672,12060580
(1,619:20903672,12060580:2960777,550500,235932
g1,619:21296888,12060580
r1,688:21296888,12060580:0,658275,235932
x1,688:23117338,12060580
k1,619:23445019,12060580:327681
g1,619:23838235,12060580
r1,688:23864449,12060580:26214,786432,235932
)
g1,619:23864449,12060580
(1,619:23864449,12060580:2669500,550500,235932
g1,619:24257665,12060580
r1,688:24257665,12060580:0,658275,235932
$1,619:24257665,12060580
x1,619:24767391,12060580
g1,619:24949431,12060580
x1,619:26114519,12060580
$1,619:26114519,12060580
g1,619:26114519,12060580
g1,619:26507735,12060580
r1,688:26533949,12060580:26214,786432,235932
)
g1,619:26533949,12060580
(1,619:26533949,12060580:5218134,550500,235932
g1,619:26927165,12060580
r1,688:26927165,12060580:0,727452,235932
x1,688:29111705,12060580
g1,619:29330158,12060580
x1,619:31332653,12060580
g1,619:31332653,12060580
g1,619:31725869,12060580
r1,688:31752083,12060580:26214,786432,235932
)
g1,619:31752083,12060580
(1,619:31752083,12060580:2633096,550500,235932
g1,619:32145299,12060580
r1,688:32145299,12060580:0,658275,235932
x1,688:33310387,12060580
k1,619:33965749,12060580:655362
g1,619:34358965,12060580
r1,688:34385179,12060580:26214,786432,235932
)
g1,619:34385179,12060580
)
(1,620:5873258,12873226:28511921,550500,235932
g1,620:5873258,12873226
(1,620:5873258,12873226:8811697,550500,235932
r1,688:5873258,12873226:0,786432,235932
r1,688:5899472,12873226:26214,786432,235932
g1,620:6292688,12873226
r1,688:6292688,12873226:0,691043,235932
x1,688:7102788,12873226
k1,620:6292688,12873226:-18205
x1,620:8672014,12873226
g1,620:8890467,12873226
x1,620:10729121,12873226
x1,620:11056802,12873226
k1,620:14160667,12873226:3103865
g1,620:14553883,12873226
r1,688:14684955,12873226:131072,786432,235932
)
g1,620:14684955,12873226
(1,620:14684955,12873226:3913302,550500,235932
g1,620:15078171,12873226
r1,688:15078171,12873226:0,658275,235932
x1,688:16898621,12873226
k1,620:18178827,12873226:1280206
g1,620:18572043,12873226
r1,688:18598257,12873226:26214,786432,235932
)
g1,620:18598257,12873226
(1,620:18598257,12873226:2305415,550500,235932
g1,620:18991473,12873226
r1,688:18991473,12873226:0,658275,235932
x1,688:20484242,12873226
g1,620:20484242,12873226
g1,620:20877458,12873226
r1,688:20903672,12873226:26214,786432,235932
)
g1,620:20903672,12873226
(1,620:20903672,12873226:2960777,550500,235932
g1,620:21296888,12873226
r1,688:21296888,12873226:0,658275,235932
x1,688:23445019,12873226
g1,620:23445019,12873226
g1,620:23838235,12873226
r1,688:23864449,12873226:26214,786432,235932
)
g1,620:23864449,12873226
(1,620:23864449,12873226:2669500,550500,235932
g1,620:24257665,12873226
r1,688:24257665,12873226:0,658275,235932
$1,620:24257665,12873226
x1,620:24767391,12873226
g1,620:24949431,12873226
x1,620:26114519,12873226
$1,620:26114519,12873226
g1,620:26114519,12873226
g1,620:26507735,12873226
r1,688:26533949,12873226:26214,786432,235932
)
g1,620:26533949,12873226
(1,620:26533949,12873226:5218134,550500,235932
g1,620:26927165,12873226
r1,688:26927165,12873226:0,727452,235932
x1,688:29111705,12873226
g1,620:29330158,12873226
x1,620:31332653,12873226
g1,620:31332653,12873226
g1,620:31725869,12873226
r1,688:31752083,12873226:26214,786432,235932
)
g1,620:31752083,12873226
(1,620:31752083,12873226:2633096,550500,235932
g1,620:32145299,12873226
r1,688:32145299,12873226:0,658275,235932
x1,688:33310387,12873226
k1,620:33965749,12873226:655362
g1,620:34358965,12873226
r1,688:34385179,12873226:26214,786432,235932
)
g1,620:34385179,12873226
)
(1,621:5873258,13685872:28511921,550500,235932
g1,621:5873258,13685872
(1,621:5873258,13685872:8811697,550500,235932
r1,688:5873258,13685872:0,786432,235932
r1,688:5899472,13685872:26214,786432,235932
g1,621:6292688,13685872
r1,688:6292688,13685872:0,691043,235932
x1,688:6720494,13685872
k1,621:6292688,13685872:-54614
x1,621:7723561,13685872
g1,621:7942014,13685872
x1,621:8488149,13685872
x1,621:9398374,13685872
x1,621:9671440,13685872
k1,621:14160667,13685872:4489227
g1,621:14553883,13685872
r1,688:14684955,13685872:131072,786432,235932
)
g1,621:14684955,13685872
(1,621:14684955,13685872:3913302,550500,235932
g1,621:15078171,13685872
r1,688:15078171,13685872:0,658275,235932
x1,688:16898621,13685872
k1,621:18178827,13685872:1280206
g1,621:18572043,13685872
r1,688:18598257,13685872:26214,786432,235932
)
g1,621:18598257,13685872
(1,621:18598257,13685872:2305415,550500,235932
g1,621:18991473,13685872
r1,688:18991473,13685872:0,658275,235932
x1,688:20484242,13685872
g1,621:20484242,13685872
g1,621:20877458,13685872
r1,688:20903672,13685872:26214,786432,235932
)
g1,621:20903672,13685872
(1,621:20903672,13685872:2960777,550500,235932
g1,621:21296888,13685872
r1,688:21296888,13685872:0,658275,235932
x1,688:23445019,13685872
g1,621:23445019,13685872
g1,621:23838235,13685872
r1,688:23864449,13685872:26214,786432,235932
)
g1,621:23864449,13685872
(1,621:23864449,13685872:2669500,550500,235932
g1,621:24257665,13685872
r1,688:24257665,13685872:0,658275,235932
$1,621:24257665,13685872
x1,621:24767391,13685872
g1,621:24949431,13685872
x1,621:26114519,13685872
$1,621:26114519,13685872
g1,621:26114519,13685872
g1,621:26507735,13685872
r1,688:26533949,13685872:26214,786432,235932
)
g1,621:26533949,13685872
(1,621:26533949,13685872:5218134,550500,235932
g1,621:26927165,13685872
r1,688:26927165,13685872:0,727452,235932
x1,688:29111705,13685872
g1,621:29330158,13685872
x1,621:31332653,13685872
g1,621:31332653,13685872
g1,621:31725869,13685872
r1,688:31752083,13685872:26214,786432,235932
)
g1,621:31752083,13685872
(1,621:31752083,13685872:2633096,550500,235932
g1,621:32145299,13685872
r1,688:32145299,13685872:0,658275,235932
x1,688:33310387,13685872
k1,621:33965749,13685872:655362
g1,621:34358965,13685872
r1,688:34385179,13685872:26214,786432,235932
)
g1,621:34385179,13685872
)
(1,622:5873258,14498518:28511921,550500,235932
g1,622:5873258,14498518
(1,622:5873258,14498518:8811697,550500,235932
r1,688:5873258,14498518:0,786432,235932
r1,688:5899472,14498518:26214,786432,235932
g1,622:6292688,14498518
r1,688:6292688,14498518:0,691043,235932
x1,688:6784209,14498518
k1,622:6292688,14498518:-54614
x1,622:9059768,14498518
g1,622:9278221,14498518
x1,622:9824356,14498518
x1,622:10734581,14498518
x1,622:11007647,14498518
k1,622:14160667,14498518:3153020
g1,622:14553883,14498518
r1,688:14684955,14498518:131072,786432,235932
)
g1,622:14684955,14498518
(1,622:14684955,14498518:3913302,550500,235932
g1,622:15078171,14498518
r1,688:15078171,14498518:0,658275,235932
x1,688:16898621,14498518
k1,622:18178827,14498518:1280206
g1,622:18572043,14498518
r1,688:18598257,14498518:26214,786432,235932
)
g1,622:18598257,14498518
(1,622:18598257,14498518:2305415,550500,235932
g1,622:18991473,14498518
r1,688:18991473,14498518:0,658275,235932
x1,688:20484242,14498518
g1,622:20484242,14498518
g1,622:20877458,14498518
r1,688:20903672,14498518:26214,786432,235932
)
g1,622:20903672,14498518
(1,622:20903672,14498518:2960777,550500,235932
g1,622:21296888,14498518
r1,688:21296888,14498518:0,658275,235932
x1,688:23445019,14498518
g1,622:23445019,14498518
g1,622:23838235,14498518
r1,688:23864449,14498518:26214,786432,235932
)
g1,622:23864449,14498518
(1,622:23864449,14498518:2669500,550500,235932
g1,622:24257665,14498518
r1,688:24257665,14498518:0,658275,235932
$1,622:24257665,14498518
x1,622:24767391,14498518
g1,622:24949431,14498518
x1,622:26114519,14498518
$1,622:26114519,14498518
g1,622:26114519,14498518
g1,622:26507735,14498518
r1,688:26533949,14498518:26214,786432,235932
)
g1,622:26533949,14498518
(1,622:26533949,14498518:5218134,550500,235932
g1,622:26927165,14498518
r1,688:26927165,14498518:0,727452,235932
x1,688:29111705,14498518
g1,622:29330158,14498518
x1,622:31332653,14498518
g1,622:31332653,14498518
g1,622:31725869,14498518
r1,688:31752083,14498518:26214,786432,235932
)
g1,622:31752083,14498518
(1,622:31752083,14498518:2633096,550500,235932
g1,622:32145299,14498518
r1,688:32145299,14498518:0,658275,235932
x1,688:33310387,14498518
k1,622:33965749,14498518:655362
g1,622:34358965,14498518
r1,688:34385179,14498518:26214,786432,235932
)
g1,622:34385179,14498518
)
(1,623:5873258,15311164:28511921,550500,235932
g1,623:5873258,15311164
(1,623:5873258,15311164:8811697,550500,235932
r1,688:5873258,15311164:0,786432,235932
r1,688:5899472,15311164:26214,786432,235932
g1,623:6292688,15311164
r1,688:6292688,15311164:0,691043,235932
x1,688:7403161,15311164
k1,623:6292688,15311164:-18205
x1,623:8076728,15311164
g1,623:8295181,15311164
x1,623:10297675,15311164
g1,623:10516128,15311164
x1,623:14160667,15311164
g1,623:14160667,15311164
g1,623:14553883,15311164
r1,688:14684955,15311164:131072,786432,235932
)
g1,623:14684955,15311164
(1,623:14684955,15311164:3913302,550500,235932
g1,623:15078171,15311164
r1,688:15078171,15311164:0,658275,235932
x1,688:16898621,15311164
k1,623:18178827,15311164:1280206
g1,623:18572043,15311164
r1,688:18598257,15311164:26214,786432,235932
)
g1,623:18598257,15311164
(1,623:18598257,15311164:2305415,550500,235932
g1,623:18991473,15311164
r1,688:18991473,15311164:0,658275,235932
x1,688:20484242,15311164
g1,623:20484242,15311164
g1,623:20877458,15311164
r1,688:20903672,15311164:26214,786432,235932
)
g1,623:20903672,15311164
(1,623:20903672,15311164:2960777,550500,235932
g1,623:21296888,15311164
r1,688:21296888,15311164:0,658275,235932
x1,688:23445019,15311164
g1,623:23445019,15311164
g1,623:23838235,15311164
r1,688:23864449,15311164:26214,786432,235932
)
g1,623:23864449,15311164
(1,623:23864449,15311164:2669500,550500,235932
g1,623:24257665,15311164
r1,688:24257665,15311164:0,658275,235932
$1,623:24257665,15311164
x1,623:24767391,15311164
g1,623:24949431,15311164
x1,623:26114519,15311164
$1,623:26114519,15311164
g1,623:26114519,15311164
g1,623:26507735,15311164
r1,688:26533949,15311164:26214,786432,235932
)
g1,623:26533949,15311164
(1,623:26533949,15311164:5218134,550500,235932
g1,623:26927165,15311164
r1,688:26927165,15311164:0,727452,235932
x1,688:29111705,15311164
g1,623:29330158,15311164
x1,623:31332653,15311164
g1,623:31332653,15311164
g1,623:31725869,15311164
r1,688:31752083,15311164:26214,786432,235932
)
g1,623:31752083,15311164
(1,623:31752083,15311164:2633096,550500,235932
g1,623:32145299,15311164
r1,688:32145299,15311164:0,658275,235932
x1,688:33310387,15311164
k1,623:33965749,15311164:655362
g1,623:34358965,15311164
r1,688:34385179,15311164:26214,786432,235932
)
g1,623:34385179,15311164
)
(1,624:5873258,16123810:28511921,550500,235932
g1,624:5873258,16123810
(1,624:5873258,16123810:8811697,550500,235932
r1,688:5873258,16123810:0,786432,235932
r1,688:5899472,16123810:26214,786432,235932
g1,624:6292688,16123810
r1,688:6292688,16123810:0,691043,235932
x1,688:7148299,16123810
k1,624:6292688,16123810:-18205
x1,624:7475980,16123810
g1,624:7694433,16123810
x1,624:10645379,16123810
g1,624:10863832,16123810
x1,624:11482784,16123810
x1,624:11810465,16123810
x1,624:13286847,16123810
k1,624:14160667,16123810:873820
g1,624:14553883,16123810
r1,688:14684955,16123810:131072,786432,235932
)
g1,624:14684955,16123810
(1,624:14684955,16123810:3913302,550500,235932
g1,624:15078171,16123810
r1,688:15078171,16123810:0,658275,235932
x1,688:16898621,16123810
k1,624:18178827,16123810:1280206
g1,624:18572043,16123810
r1,688:18598257,16123810:26214,786432,235932
)
g1,624:18598257,16123810
(1,624:18598257,16123810:2305415,550500,235932
g1,624:18991473,16123810
r1,688:18991473,16123810:0,658275,235932
x1,688:20484242,16123810
g1,624:20484242,16123810
g1,624:20877458,16123810
r1,688:20903672,16123810:26214,786432,235932
)
g1,624:20903672,16123810
(1,624:20903672,16123810:2960777,550500,235932
g1,624:21296888,16123810
r1,688:21296888,16123810:0,658275,235932
x1,688:23117338,16123810
k1,624:23445019,16123810:327681
g1,624:23838235,16123810
r1,688:23864449,16123810:26214,786432,235932
)
g1,624:23864449,16123810
(1,624:23864449,16123810:2669500,550500,235932
g1,624:24257665,16123810
r1,688:24257665,16123810:0,658275,235932
$1,624:24257665,16123810
x1,624:24767391,16123810
g1,624:24949431,16123810
x1,624:26114519,16123810
$1,624:26114519,16123810
g1,624:26114519,16123810
g1,624:26507735,16123810
r1,688:26533949,16123810:26214,786432,235932
)
g1,624:26533949,16123810
(1,624:26533949,16123810:5218134,550500,235932
g1,624:26927165,16123810
r1,688:26927165,16123810:0,727452,235932
x1,688:29111705,16123810
g1,624:29330158,16123810
x1,624:31332653,16123810
g1,624:31332653,16123810
g1,624:31725869,16123810
r1,688:31752083,16123810:26214,786432,235932
)
g1,624:31752083,16123810
(1,624:31752083,16123810:2633096,550500,235932
g1,624:32145299,16123810
r1,688:32145299,16123810:0,658275,235932
x1,688:33310387,16123810
k1,624:33965749,16123810:655362
g1,624:34358965,16123810
r1,688:34385179,16123810:26214,786432,235932
)
g1,624:34385179,16123810
)
(1,625:5873258,16936456:28511921,550500,235932
g1,625:5873258,16936456
(1,625:5873258,16936456:8811697,550500,235932
r1,688:5873258,16936456:0,786432,235932
r1,688:5899472,16936456:26214,786432,235932
g1,625:6292688,16936456
r1,688:6292688,16936456:0,691043,235932
x1,688:7111890,16936456
g1,625:7330343,16936456
x1,625:8022114,16936456
x1,625:9170817,16936456
g1,625:9389270,16936456
x1,625:10408721,16936456
g1,625:10627174,16936456
x1,625:11209718,16936456
g1,625:11428171,16936456
x1,625:12560489,16936456
k1,625:14160667,16936456:1600178
g1,625:14553883,16936456
r1,688:14684955,16936456:131072,786432,235932
)
g1,625:14684955,16936456
(1,625:14684955,16936456:3913302,550500,235932
g1,625:15078171,16936456
r1,688:15078171,16936456:0,658275,235932
x1,688:16898621,16936456
k1,625:18178827,16936456:1280206
g1,625:18572043,16936456
r1,688:18598257,16936456:26214,786432,235932
)
g1,625:18598257,16936456
(1,625:18598257,16936456:2305415,550500,235932
g1,625:18991473,16936456
r1,688:18991473,16936456:0,658275,235932
x1,688:20484242,16936456
g1,625:20484242,16936456
g1,625:20877458,16936456
r1,688:20903672,16936456:26214,786432,235932
)
g1,625:20903672,16936456
(1,625:20903672,16936456:2960777,550500,235932
g1,625:21296888,16936456
r1,688:21296888,16936456:0,658275,235932
x1,688:23445019,16936456
g1,625:23445019,16936456
g1,625:23838235,16936456
r1,688:23864449,16936456:26214,786432,235932
)
g1,625:23864449,16936456
(1,625:23864449,16936456:2669500,550500,235932
g1,625:24257665,16936456
r1,688:24257665,16936456:0,658275,235932
$1,625:24257665,16936456
x1,625:24767391,16936456
g1,625:24949431,16936456
x1,625:26114519,16936456
$1,625:26114519,16936456
g1,625:26114519,16936456
g1,625:26507735,16936456
r1,688:26533949,16936456:26214,786432,235932
)
g1,625:26533949,16936456
(1,625:26533949,16936456:5218134,550500,235932
g1,625:26927165,16936456
r1,688:26927165,16936456:0,727452,235932
x1,688:29111705,16936456
g1,625:29330158,16936456
x1,625:31332653,16936456
g1,625:31332653,16936456
g1,625:31725869,16936456
r1,688:31752083,16936456:26214,786432,235932
)
g1,625:31752083,16936456
(1,625:31752083,16936456:2633096,550500,235932
g1,625:32145299,16936456
r1,688:32145299,16936456:0,658275,235932
x1,688:33310387,16936456
k1,625:33965749,16936456:655362
g1,625:34358965,16936456
r1,688:34385179,16936456:26214,786432,235932
)
g1,625:34385179,16936456
)
(1,626:5873258,17749102:28511921,550500,235932
g1,626:5873258,17749102
(1,626:5873258,17749102:8811697,550500,235932
r1,688:5873258,17749102:0,786432,235932
r1,688:5899472,17749102:26214,786432,235932
g1,626:6292688,17749102
r1,688:6292688,17749102:0,691043,235932
x1,688:8520005,17749102
g1,626:8738458,17749102
x1,626:10522498,17749102
g1,626:10740951,17749102
x1,626:12453994,17749102
k1,626:14160667,17749102:1706673
g1,626:14553883,17749102
r1,688:14684955,17749102:131072,786432,235932
)
g1,626:14684955,17749102
(1,626:14684955,17749102:3913302,550500,235932
g1,626:15078171,17749102
r1,688:15078171,17749102:0,658275,235932
x1,688:16898621,17749102
k1,626:18178827,17749102:1280206
g1,626:18572043,17749102
r1,688:18598257,17749102:26214,786432,235932
)
g1,626:18598257,17749102
(1,626:18598257,17749102:2305415,550500,235932
g1,626:18991473,17749102
r1,688:18991473,17749102:0,658275,235932
x1,688:20484242,17749102
g1,626:20484242,17749102
g1,626:20877458,17749102
r1,688:20903672,17749102:26214,786432,235932
)
g1,626:20903672,17749102
(1,626:20903672,17749102:2960777,550500,235932
g1,626:21296888,17749102
r1,688:21296888,17749102:0,658275,235932
x1,688:23117338,17749102
k1,626:23445019,17749102:327681
g1,626:23838235,17749102
r1,688:23864449,17749102:26214,786432,235932
)
g1,626:23864449,17749102
(1,626:23864449,17749102:2669500,550500,235932
g1,626:24257665,17749102
r1,688:24257665,17749102:0,658275,235932
$1,626:24257665,17749102
x1,626:24767391,17749102
g1,626:24949431,17749102
x1,626:26114519,17749102
$1,626:26114519,17749102
g1,626:26114519,17749102
g1,626:26507735,17749102
r1,688:26533949,17749102:26214,786432,235932
)
g1,626:26533949,17749102
(1,626:26533949,17749102:5218134,550500,235932
g1,626:26927165,17749102
r1,688:26927165,17749102:0,727452,235932
x1,688:29111705,17749102
g1,626:29330158,17749102
x1,626:31332653,17749102
g1,626:31332653,17749102
g1,626:31725869,17749102
r1,688:31752083,17749102:26214,786432,235932
)
g1,626:31752083,17749102
(1,626:31752083,17749102:2633096,550500,235932
g1,626:32145299,17749102
r1,688:32145299,17749102:0,658275,235932
x1,688:33310387,17749102
k1,626:33965749,17749102:655362
g1,626:34358965,17749102
r1,688:34385179,17749102:26214,786432,235932
)
g1,626:34385179,17749102
)
(1,627:5873258,18561748:28511921,550500,235932
g1,627:5873258,18561748
(1,627:5873258,18561748:8811697,550500,235932
r1,688:5873258,18561748:0,786432,235932
r1,688:5899472,18561748:26214,786432,235932
g1,627:6292688,18561748
r1,688:6292688,18561748:0,691043,235932
x1,688:7548797,18561748
k1,627:6292688,18561748:-18205
x1,627:8295181,18561748
g1,627:8513634,18561748
x1,627:10297674,18561748
g1,627:10516127,18561748
x1,627:11207898,18561748
x1,627:11794082,18561748
k1,627:14160667,18561748:2366585
g1,627:14553883,18561748
r1,688:14684955,18561748:131072,786432,235932
)
g1,627:14684955,18561748
(1,627:14684955,18561748:3913302,550500,235932
g1,627:15078171,18561748
r1,688:15078171,18561748:0,658275,235932
x1,688:16898621,18561748
k1,627:18178827,18561748:1280206
g1,627:18572043,18561748
r1,688:18598257,18561748:26214,786432,235932
)
g1,627:18598257,18561748
(1,627:18598257,18561748:2305415,550500,235932
g1,627:18991473,18561748
r1,688:18991473,18561748:0,658275,235932
x1,688:20484242,18561748
g1,627:20484242,18561748
g1,627:20877458,18561748
r1,688:20903672,18561748:26214,786432,235932
)
g1,627:20903672,18561748
(1,627:20903672,18561748:2960777,550500,235932
g1,627:21296888,18561748
r1,688:21296888,18561748:0,658275,235932
x1,688:23117338,18561748
k1,627:23445019,18561748:327681
g1,627:23838235,18561748
r1,688:23864449,18561748:26214,786432,235932
)
g1,627:23864449,18561748
(1,627:23864449,18561748:2669500,550500,235932
g1,627:24257665,18561748
r1,688:24257665,18561748:0,658275,235932
x1,688:25422753,18561748
k1,627:26114519,18561748:691766
g1,627:26507735,18561748
r1,688:26533949,18561748:26214,786432,235932
)
g1,627:26533949,18561748
(1,627:26533949,18561748:5218134,550500,235932
g1,627:26927165,18561748
r1,688:26927165,18561748:0,727452,235932
x1,688:29111705,18561748
g1,627:29330158,18561748
x1,627:31332653,18561748
g1,627:31332653,18561748
g1,627:31725869,18561748
r1,688:31752083,18561748:26214,786432,235932
)
g1,627:31752083,18561748
(1,627:31752083,18561748:2633096,550500,235932
g1,627:32145299,18561748
r1,688:32145299,18561748:0,658275,235932
x1,688:33310387,18561748
k1,627:33965749,18561748:655362
g1,627:34358965,18561748
r1,688:34385179,18561748:26214,786432,235932
)
g1,627:34385179,18561748
)
(1,628:5873258,19374394:28511921,550500,235932
g1,628:5873258,19374394
(1,628:5873258,19374394:8811697,550500,235932
r1,688:5873258,19374394:0,786432,235932
r1,688:5899472,19374394:26214,786432,235932
g1,628:6292688,19374394
r1,688:6292688,19374394:0,691043,235932
x1,688:7102788,19374394
k1,628:6292688,19374394:-18205
x1,628:8672014,19374394
g1,628:8890467,19374394
x1,628:10674507,19374394
g1,628:10892960,19374394
x1,628:11584731,19374394
x1,628:12170915,19374394
k1,628:14160667,19374394:1989752
g1,628:14553883,19374394
r1,688:14684955,19374394:131072,786432,235932
)
g1,628:14684955,19374394
(1,628:14684955,19374394:3913302,550500,235932
g1,628:15078171,19374394
r1,688:15078171,19374394:0,658275,235932
x1,688:16898621,19374394
k1,628:18178827,19374394:1280206
g1,628:18572043,19374394
r1,688:18598257,19374394:26214,786432,235932
)
g1,628:18598257,19374394
(1,628:18598257,19374394:2305415,550500,235932
g1,628:18991473,19374394
r1,688:18991473,19374394:0,658275,235932
x1,688:20484242,19374394
g1,628:20484242,19374394
g1,628:20877458,19374394
r1,688:20903672,19374394:26214,786432,235932
)
g1,628:20903672,19374394
(1,628:20903672,19374394:2960777,550500,235932
g1,628:21296888,19374394
r1,688:21296888,19374394:0,658275,235932
x1,688:23117338,19374394
k1,628:23445019,19374394:327681
g1,628:23838235,19374394
r1,688:23864449,19374394:26214,786432,235932
)
g1,628:23864449,19374394
(1,628:23864449,19374394:2669500,550500,235932
g1,628:24257665,19374394
r1,688:24257665,19374394:0,658275,235932
x1,688:25422753,19374394
k1,628:26114519,19374394:691766
g1,628:26507735,19374394
r1,688:26533949,19374394:26214,786432,235932
)
g1,628:26533949,19374394
(1,628:26533949,19374394:5218134,550500,235932
g1,628:26927165,19374394
r1,688:26927165,19374394:0,727452,235932
x1,688:29111705,19374394
g1,628:29330158,19374394
x1,628:31004972,19374394
k1,628:31332653,19374394:327681
g1,628:31725869,19374394
r1,688:31752083,19374394:26214,786432,235932
)
g1,628:31752083,19374394
(1,628:31752083,19374394:2633096,550500,235932
g1,628:32145299,19374394
r1,688:32145299,19374394:0,658275,235932
x1,688:33310387,19374394
k1,628:33965749,19374394:655362
g1,628:34358965,19374394
r1,688:34385179,19374394:26214,786432,235932
)
g1,628:34385179,19374394
)
(1,629:5873258,20187040:28511921,550500,235932
g1,629:5873258,20187040
(1,629:5873258,20187040:8811697,550500,235932
r1,688:5873258,20187040:0,786432,235932
r1,688:5899472,20187040:26214,786432,235932
g1,629:6292688,20187040
r1,688:6292688,20187040:0,691043,235932
x1,688:8650170,20187040
k1,629:6292688,20187040:-18205
x1,629:8977851,20187040
g1,629:9196304,20187040
x1,629:9669620,20187040
x1,629:11380843,20187040
k1,629:14160667,20187040:2779824
g1,629:14553883,20187040
r1,688:14684955,20187040:131072,786432,235932
)
g1,629:14684955,20187040
(1,629:14684955,20187040:3913302,550500,235932
g1,629:15078171,20187040
r1,688:15078171,20187040:0,658275,235932
x1,688:16898621,20187040
k1,629:18178827,20187040:1280206
g1,629:18572043,20187040
r1,688:18598257,20187040:26214,786432,235932
)
g1,629:18598257,20187040
(1,629:18598257,20187040:2305415,550500,235932
g1,629:18991473,20187040
r1,688:18991473,20187040:0,658275,235932
x1,688:20484242,20187040
g1,629:20484242,20187040
g1,629:20877458,20187040
r1,688:20903672,20187040:26214,786432,235932
)
g1,629:20903672,20187040
(1,629:20903672,20187040:2960777,550500,235932
g1,629:21296888,20187040
r1,688:21296888,20187040:0,658275,235932
x1,688:23117338,20187040
k1,629:23445019,20187040:327681
g1,629:23838235,20187040
r1,688:23864449,20187040:26214,786432,235932
)
g1,629:23864449,20187040
(1,629:23864449,20187040:2669500,550500,235932
g1,629:24257665,20187040
r1,688:24257665,20187040:0,658275,235932
$1,629:24257665,20187040
x1,629:24767391,20187040
g1,629:24949431,20187040
x1,629:26114519,20187040
$1,629:26114519,20187040
g1,629:26114519,20187040
g1,629:26507735,20187040
r1,688:26533949,20187040:26214,786432,235932
)
g1,629:26533949,20187040
(1,629:26533949,20187040:5218134,550500,235932
g1,629:26927165,20187040
r1,688:26927165,20187040:0,727452,235932
x1,688:29111705,20187040
g1,629:29330158,20187040
x1,629:31332653,20187040
g1,629:31332653,20187040
g1,629:31725869,20187040
r1,688:31752083,20187040:26214,786432,235932
)
g1,629:31752083,20187040
(1,629:31752083,20187040:2633096,550500,235932
g1,629:32145299,20187040
r1,688:32145299,20187040:0,658275,235932
x1,688:33310387,20187040
k1,629:33965749,20187040:655362
g1,629:34358965,20187040
r1,688:34385179,20187040:26214,786432,235932
)
g1,629:34385179,20187040
)
(1,630:5873258,20999686:28511921,550500,235932
g1,630:5873258,20999686
(1,630:5873258,20999686:8811697,550500,235932
r1,688:5873258,20999686:0,786432,235932
r1,688:5899472,20999686:26214,786432,235932
g1,630:6292688,20999686
r1,688:6292688,20999686:0,683760,235932
x1,688:7293935,20999686
k1,630:14160667,20999686:6866732
g1,630:14553883,20999686
r1,688:14684955,20999686:131072,786432,235932
)
g1,630:14684955,20999686
(1,630:14684955,20999686:3913302,550500,235932
g1,630:15078171,20999686
r1,688:15078171,20999686:0,658275,235932
x1,688:16898621,20999686
k1,630:18178827,20999686:1280206
g1,630:18572043,20999686
r1,688:18598257,20999686:26214,786432,235932
)
g1,630:18598257,20999686
(1,630:18598257,20999686:2305415,550500,235932
g1,630:18991473,20999686
r1,688:18991473,20999686:0,658275,235932
x1,688:20484242,20999686
g1,630:20484242,20999686
g1,630:20877458,20999686
r1,688:20903672,20999686:26214,786432,235932
)
g1,630:20903672,20999686
(1,630:20903672,20999686:2960777,550500,235932
g1,630:21296888,20999686
r1,688:21296888,20999686:0,658275,235932
x1,688:23445019,20999686
g1,630:23445019,20999686
g1,630:23838235,20999686
r1,688:23864449,20999686:26214,786432,235932
)
g1,630:23864449,20999686
(1,630:23864449,20999686:2669500,550500,235932
g1,630:24257665,20999686
r1,688:24257665,20999686:0,658275,235932
$1,630:24257665,20999686
x1,630:24767391,20999686
g1,630:24949431,20999686
x1,630:26114519,20999686
$1,630:26114519,20999686
g1,630:26114519,20999686
g1,630:26507735,20999686
r1,688:26533949,20999686:26214,786432,235932
)
g1,630:26533949,20999686
(1,630:26533949,20999686:5218134,550500,235932
g1,630:26927165,20999686
r1,688:26927165,20999686:0,727452,235932
x1,688:29111705,20999686
g1,630:29330158,20999686
x1,630:31332653,20999686
g1,630:31332653,20999686
g1,630:31725869,20999686
r1,688:31752083,20999686:26214,786432,235932
)
g1,630:31752083,20999686
(1,630:31752083,20999686:2633096,550500,235932
g1,630:32145299,20999686
r1,688:32145299,20999686:0,658275,235932
x1,688:33310387,20999686
k1,630:33965749,20999686:655362
g1,630:34358965,20999686
r1,688:34385179,20999686:26214,786432,235932
)
g1,630:34385179,20999686
)
(1,631:5873258,21812332:28511921,550500,235932
g1,631:5873258,21812332
(1,631:5873258,21812332:8811697,550500,235932
r1,688:5873258,21812332:0,786432,235932
r1,688:5899472,21812332:26214,786432,235932
g1,631:6292688,21812332
r1,688:6292688,21812332:0,683760,235932
x1,688:7403161,21812332
k1,631:14160667,21812332:6757506
g1,631:14553883,21812332
r1,688:14684955,21812332:131072,786432,235932
)
g1,631:14684955,21812332
(1,631:14684955,21812332:3913302,550500,235932
g1,631:15078171,21812332
r1,688:15078171,21812332:0,658275,235932
x1,688:16570940,21812332
k1,631:18178827,21812332:1607887
g1,631:18572043,21812332
r1,688:18598257,21812332:26214,786432,235932
)
g1,631:18598257,21812332
(1,631:18598257,21812332:2305415,550500,235932
g1,631:18991473,21812332
r1,688:18991473,21812332:0,658275,235932
x1,688:20484242,21812332
g1,631:20484242,21812332
g1,631:20877458,21812332
r1,688:20903672,21812332:26214,786432,235932
)
g1,631:20903672,21812332
(1,631:20903672,21812332:2960777,550500,235932
g1,631:21296888,21812332
r1,688:21296888,21812332:0,658275,235932
x1,688:22789657,21812332
k1,631:23445019,21812332:655362
g1,631:23838235,21812332
r1,688:23864449,21812332:26214,786432,235932
)
g1,631:23864449,21812332
(1,631:23864449,21812332:2669500,550500,235932
g1,631:24257665,21812332
r1,688:24257665,21812332:0,658275,235932
x1,688:25422753,21812332
k1,631:26114519,21812332:691766
g1,631:26507735,21812332
r1,688:26533949,21812332:26214,786432,235932
)
g1,631:26533949,21812332
(1,631:26533949,21812332:5218134,550500,235932
g1,631:26927165,21812332
r1,688:26927165,21812332:0,727452,235932
x1,688:29111705,21812332
g1,631:29330158,21812332
x1,631:31004972,21812332
k1,631:31332653,21812332:327681
g1,631:31725869,21812332
r1,688:31752083,21812332:26214,786432,235932
)
g1,631:31752083,21812332
(1,631:31752083,21812332:2633096,550500,235932
g1,631:32145299,21812332
r1,688:32145299,21812332:0,658275,235932
x1,688:33310387,21812332
k1,631:33965749,21812332:655362
g1,631:34358965,21812332
r1,688:34385179,21812332:26214,786432,235932
)
g1,631:34385179,21812332
)
(1,632:5873258,22624978:28511921,550500,235932
g1,632:5873258,22624978
(1,632:5873258,22624978:8811697,550500,235932
r1,688:5873258,22624978:0,786432,235932
r1,688:5899472,22624978:26214,786432,235932
g1,632:6292688,22624978
r1,688:6292688,22624978:0,691043,235932
x1,688:9214509,22624978
k1,632:14160667,22624978:4946158
g1,632:14553883,22624978
r1,688:14684955,22624978:131072,786432,235932
)
g1,632:14684955,22624978
(1,632:14684955,22624978:3913302,550500,235932
g1,632:15078171,22624978
r1,688:15078171,22624978:0,658275,235932
x1,688:16898621,22624978
k1,632:18178827,22624978:1280206
g1,632:18572043,22624978
r1,688:18598257,22624978:26214,786432,235932
)
g1,632:18598257,22624978
(1,632:18598257,22624978:2305415,550500,235932
g1,632:18991473,22624978
r1,688:18991473,22624978:0,658275,235932
x1,688:20484242,22624978
g1,632:20484242,22624978
g1,632:20877458,22624978
r1,688:20903672,22624978:26214,786432,235932
)
g1,632:20903672,22624978
(1,632:20903672,22624978:2960777,550500,235932
g1,632:21296888,22624978
r1,688:21296888,22624978:0,658275,235932
x1,688:23117338,22624978
k1,632:23445019,22624978:327681
g1,632:23838235,22624978
r1,688:23864449,22624978:26214,786432,235932
)
g1,632:23864449,22624978
(1,632:23864449,22624978:2669500,550500,235932
g1,632:24257665,22624978
r1,688:24257665,22624978:0,658275,235932
$1,632:24257665,22624978
x1,632:24767391,22624978
g1,632:24949431,22624978
x1,632:26114519,22624978
$1,632:26114519,22624978
g1,632:26114519,22624978
g1,632:26507735,22624978
r1,688:26533949,22624978:26214,786432,235932
)
g1,632:26533949,22624978
(1,632:26533949,22624978:5218134,550500,235932
g1,632:26927165,22624978
r1,688:26927165,22624978:0,727452,235932
x1,688:29111705,22624978
g1,632:29330158,22624978
x1,632:31332653,22624978
g1,632:31332653,22624978
g1,632:31725869,22624978
r1,688:31752083,22624978:26214,786432,235932
)
g1,632:31752083,22624978
(1,632:31752083,22624978:2633096,550500,235932
g1,632:32145299,22624978
r1,688:32145299,22624978:0,658275,235932
x1,688:33310387,22624978
k1,632:33965749,22624978:655362
g1,632:34358965,22624978
r1,688:34385179,22624978:26214,786432,235932
)
g1,632:34385179,22624978
)
(1,633:5873258,23437624:28511921,550500,235932
g1,633:5873258,23437624
(1,633:5873258,23437624:8811697,550500,235932
r1,688:5873258,23437624:0,786432,235932
r1,688:5899472,23437624:26214,786432,235932
g1,633:6292688,23437624
r1,688:6292688,23437624:0,683760,235932
x1,688:8349794,23437624
k1,633:14160667,23437624:5810873
g1,633:14553883,23437624
r1,688:14684955,23437624:131072,786432,235932
)
g1,633:14684955,23437624
(1,633:14684955,23437624:3913302,550500,235932
g1,633:15078171,23437624
r1,688:15078171,23437624:0,658275,235932
x1,688:16898621,23437624
k1,633:18178827,23437624:1280206
g1,633:18572043,23437624
r1,688:18598257,23437624:26214,786432,235932
)
g1,633:18598257,23437624
(1,633:18598257,23437624:2305415,550500,235932
g1,633:18991473,23437624
r1,688:18991473,23437624:0,658275,235932
x1,688:20484242,23437624
g1,633:20484242,23437624
g1,633:20877458,23437624
r1,688:20903672,23437624:26214,786432,235932
)
g1,633:20903672,23437624
(1,633:20903672,23437624:2960777,550500,235932
g1,633:21296888,23437624
r1,688:21296888,23437624:0,658275,235932
x1,688:23117338,23437624
k1,633:23445019,23437624:327681
g1,633:23838235,23437624
r1,688:23864449,23437624:26214,786432,235932
)
g1,633:23864449,23437624
(1,633:23864449,23437624:2669500,550500,235932
g1,633:24257665,23437624
r1,688:24257665,23437624:0,658275,235932
$1,633:24257665,23437624
x1,633:24767391,23437624
g1,633:24949431,23437624
x1,633:26114519,23437624
$1,633:26114519,23437624
g1,633:26114519,23437624
g1,633:26507735,23437624
r1,688:26533949,23437624:26214,786432,235932
)
g1,633:26533949,23437624
(1,633:26533949,23437624:5218134,550500,235932
g1,633:26927165,23437624
r1,688:26927165,23437624:0,727452,235932
x1,688:29111705,23437624
g1,633:29330158,23437624
x1,633:31332653,23437624
g1,633:31332653,23437624
g1,633:31725869,23437624
r1,688:31752083,23437624:26214,786432,235932
)
g1,633:31752083,23437624
(1,633:31752083,23437624:2633096,550500,235932
g1,633:32145299,23437624
r1,688:32145299,23437624:0,658275,235932
x1,688:33310387,23437624
k1,633:33965749,23437624:655362
g1,633:34358965,23437624
r1,688:34385179,23437624:26214,786432,235932
)
g1,633:34385179,23437624
)
]
$1,634:34385179,14452645
)
g1,635:34385179,14452645
k1,635:37890293,14452645:3505114
)
(1,637:2368143,24256826:35522150,491520,127431
(1,635:2368143,24256826:0,0,0
g1,635:2368143,24256826
g1,635:2368143,24256826
g1,635:2040463,24256826
(1,635:2040463,24256826:0,0,0
)
g1,635:2368143,24256826
)
k1,636:2368143,24256826:-23593
x1,636:2814553,24256826
x1,636:3916870,24256826
g1,636:4135323,24256826
x1,636:5802026,24256826
g1,636:6093297,24256826
x1,636:8311351,24256826
g1,636:8529804,24256826
x1,636:11324512,24256826
g1,636:11542965,24256826
x1,636:12157584,24256826
x1,636:14164264,24256826
x1,636:14836602,24256826
g1,636:15055055,24256826
x1,636:17555110,24256826
g1,636:17773563,24256826
x1,636:19590304,24256826
g1,636:19808757,24256826
x1,636:20314913,24256826
x1,636:20658378,24256826
x1,636:22216364,24256826
g1,636:22434817,24256826
x1,636:23013282,24256826
x1,636:23356747,24256826
x1,636:24914733,24256826
g1,636:25133186,24256826
x1,636:26326272,24256826
g1,636:26544725,24256826
x1,636:29491282,24256826
g1,636:29709735,24256826
x1,636:30252047,24256826
x1,636:31374504,24256826
x1,636:32281717,24256826
g1,636:32500170,24256826
x1,636:33548639,24256826
g1,636:33767092,24256826
x1,636:34092479,24256826
x1,636:35090459,24256826
g1,636:35308912,24256826
x1,636:36905115,24256826
g1,636:37123568,24256826
x1,636:37902689,24256826
k1,636:37890293,24256826:711
)
(1,637:2368143,25043258:35522150,455111,127431
x1,637:5246272,25043258
g1,636:5464725,25043258
x1,636:6908341,25043258
x1,636:7181407,25043258
g1,636:7399860,25043258
x1,636:9293128,25043258
g1,636:9511581,25043258
x1,636:11295621,25043258
x1,636:11790782,25043258
g1,636:12009235,25043258
x1,636:13283549,25043258
g1,636:13502002,25043258
x1,636:15999658,25043258
g1,636:16218111,25043258
x1,636:17712699,25043258
g1,636:17931152,25043258
x1,636:20086561,25043258
k1,637:28924857,25043258:8965436
k1,637:37890293,25043258:8965436
)
]
]
(1,662:13024788,27267841:24865505,455111,127431
h1,661:13024788,27267841:932339,0,0
x1,661:15085804,27267841
g1,661:15304257,27267841
x1,661:17983958,27267841
g1,661:18202411,27267841
x1,661:20115704,27267841
g1,661:20334157,27267841
x1,661:21118771,27267841
g1,661:21337224,27267841
x1,661:22247448,27267841
g1,661:22465901,27267841
x1,661:23749318,27267841
x1,661:25565215,27267841
g1,661:25783668,27267841
x1,661:26657484,27267841
x1,661:27695140,27267841
g1,661:27913593,27267841
x1,661:30831772,27267841
g1,661:31050225,27267841
x1,661:31596360,27267841
g1,661:31814813,27267841
x1,661:32752345,27267841
g1,661:32970798,27267841
x1,661:33480524,27267841
g1,661:33698977,27267841
x1,661:34649251,27267841
x1,661:35362865,27267841
k1,661:37890293,27267841:2527428
)
(1,662:13024788,27267841:0,0,127431
(1,662:13024788,27267841:0,215040,0
g1,662:13680148,27267841
g1,662:38545653,27267841
(1,662:38545653,27267841:655360,215040,0
k1,662:38678767,27267841:133114
x1,662:39201013,27267841
)
k1,662:13024789,27267841:-26176224
)
)
(1,662:13024788,28054273:24865505,455111,127431
x1,662:13386329,28054273
x1,661:16535477,28054273
g1,661:16753930,28054273
x1,661:18509212,28054273
g1,661:18727665,28054273
x1,661:19920750,28054273
x1,661:21131785,28054273
g1,661:21350238,28054273
x1,661:21928704,28054273
g1,661:22147157,28054273
x1,661:23051009,28054273
g1,661:23269462,28054273
x1,661:24498701,28054273
x1,661:24823961,28054273
x1,661:25456529,28054273
g1,661:25674982,28054273
x1,661:27567648,28054273
x1,661:28561758,28054273
g1,661:28780211,28054273
x1,661:30045605,28054273
g1,661:30264058,28054273
x1,661:31240219,28054273
g1,661:31458672,28054273
x1,661:32617410,28054273
g1,661:32835863,28054273
x1,661:34914725,28054273
x1,661:35442445,28054273
g1,661:35660898,28054273
x1,661:36709367,28054273
g1,661:36927820,28054273
x1,661:37903981,28054273
k1,661:37890293,28054273:2696
)
(1,662:13024788,28054273:0,0,127431
(1,662:13024788,28054273:0,215040,0
g1,662:13680148,28054273
g1,662:38545653,28054273
(1,662:38545653,28054273:655360,215040,0
k1,662:38678767,28054273:133114
x1,662:39201013,28054273
)
k1,662:13024789,28054273:-26176224
)
)
(1,662:13024788,28840705:24865505,455111,127431
x1,662:14191695,28840705
g1,661:14410148,28840705
x1,661:14774238,28840705
x1,661:16343466,28840705
x1,661:17057080,28840705
g1,661:17275533,28840705
x1,661:18804711,28840705
g1,661:19023164,28840705
x1,661:20297478,28840705
g1,661:20515931,28840705
x1,661:21171293,28840705
g1,661:21389746,28840705
x1,661:22649496,28840705
g1,661:22867949,28840705
x1,661:24961466,28840705
x1,661:25493035,28840705
g1,661:25711488,28840705
x1,661:26767349,28840705
g1,661:26985802,28840705
x1,661:27313483,28840705
g1,661:27531936,28840705
x1,661:28791686,28840705
g1,661:29010139,28840705
x1,661:29374229,28840705
x1,661:30943457,28840705
x1,661:31657071,28840705
g1,661:31948342,28840705
x1,661:33226296,28840705
g1,661:33444749,28840705
x1,661:35052204,28840705
k1,661:37890293,28840705:2855784
)
(1,662:13024788,28840705:0,0,127431
(1,662:13024788,28840705:0,215040,0
g1,662:13680148,28840705
g1,662:38545653,28840705
(1,662:38545653,28840705:655360,215040,0
k1,662:38678767,28840705:133114
x1,662:39201013,28840705
)
k1,662:13024789,28840705:-26176224
)
)
(1,662:13024788,29627137:24865505,455111,127431
x1,662:16305708,29627137
g1,661:16524161,29627137
x1,661:17790893,29627137
x1,661:20017766,29627137
g1,661:20236219,29627137
x1,661:22338453,29627137
g1,661:22556906,29627137
x1,661:23135469,29627137
g1,661:23353922,29627137
x1,661:23677343,29627137
g1,661:23895796,29627137
x1,661:25908192,29627137
g1,661:26126645,29627137
x1,661:28212709,29627137
x1,661:28446054,29627137
g1,661:28664507,29627137
x1,661:29023864,29627137
x1,661:29365490,29627137
x1,661:31076264,29627137
g1,661:31294717,29627137
x1,661:33055564,29627137
x1,661:33433126,29627137
g1,661:33651579,29627137
x1,661:34425993,29627137
g1,661:34644446,29627137
x1,661:35690173,29627137
g1,661:35908626,29627137
x1,661:37885084,29627137
k1,661:37890293,29627137:5209
)
(1,662:13024788,29627137:0,0,127431
(1,662:13024788,29627137:0,215040,0
g1,662:13680148,29627137
g1,662:38545653,29627137
(1,662:38545653,29627137:655360,215040,0
k1,662:38678767,29627137:133114
x1,662:39201013,29627137
)
k1,662:13024789,29627137:-26176224
)
)
(1,662:13024788,30413569:24865505,455111,127431
x1,662:15902917,30413569
g1,661:16121370,30413569
x1,661:17490348,30413569
g1,661:17781619,30413569
x1,661:18531643,30413569
g1,661:18750096,30413569
x1,661:21972290,30413569
g1,661:22190743,30413569
x1,661:24338872,30413569
g1,661:24557325,30413569
x1,661:24921415,30413569
x1,661:25485754,30413569
x1,661:25940865,30413569
x1,661:26869292,30413569
g1,661:27087745,30413569
x1,661:28289241,30413569
x1,661:30127896,30413569
g1,661:30346349,30413569
x1,661:31513256,30413569
g1,661:31731709,30413569
x1,661:33175325,30413569
x1,661:33448391,30413569
g1,661:33666844,30413569
x1,661:35094073,30413569
g1,661:35312526,30413569
x1,661:36368387,30413569
k1,661:37890293,30413569:1521906
)
(1,662:13024788,30413569:0,0,127431
(1,662:13024788,30413569:0,215040,0
g1,662:13680148,30413569
g1,662:38545653,30413569
(1,662:38545653,30413569:655360,215040,0
k1,662:38678767,30413569:133114
x1,662:39201013,30413569
)
k1,662:13024789,30413569:-26176224
)
)
(1,662:13024788,31200001:24865505,455111,127431
x1,662:13346243,31200001
x1,661:13667352,31200001
x1,661:15363573,31200001
k1,661:15581972,31200001:218399
x1,661:16817786,31200001
k1,661:17036184,31200001:218398
x1,661:17393356,31200001
x1,661:18933114,31200001
x1,661:19454237,31200001
k1,661:19672636,31200001:218399
x1,661:20869163,31200001
x1,661:21390286,31200001
k1,661:21608685,31200001:218399
x1,661:22037292,31200001
k1,661:22255691,31200001:218399
x1,661:22720014,31200001
x1,661:23559020,31200001
x1,661:25241299,31200001
k1,661:25459697,31200001:218398
x1,661:26229403,31200001
k1,661:26447802,31200001:218399
x1,661:27947924,31200001
x1,661:29447700,31200001
x1,661:29679516,31200001
k1,661:29897915,31200001:218399
x1,661:30433673,31200001
k1,661:30652072,31200001:218399
x1,661:32802246,31200001
k1,661:33020644,31200001:218398
x1,661:34199313,31200001
k1,661:34417712,31200001:218399
x1,661:36367869,31200001
k1,661:36586268,31200001:218399
x1,661:36943440,31200001
x1,661:37890293,31200001
k1,661:37890293,31200001:0
)
(1,662:13024788,31200001:0,0,127431
(1,662:13024788,31200001:0,215040,0
g1,662:13680148,31200001
g1,662:38545653,31200001
(1,662:38545653,31200001:655360,215040,0
k1,662:38678767,31200001:133114
x1,662:39201013,31200001
)
k1,662:13024789,31200001:-26176224
)
)
(1,662:13024788,31986433:24865505,455111,127431
x1,662:14256506,31986433
g1,661:14474959,31986433
x1,661:17083300,31986433
g1,661:17301753,31986433
x1,661:18683810,31986433
g1,661:18902263,31986433
x1,661:19952846,31986433
g1,661:20171299,31986433
x1,661:20859612,31986433
x1,661:23379290,31986433
g1,661:23597743,31986433
x1,661:26224198,31986433
x1,661:26350719,31986433
g1,661:26569172,31986433
x1,661:28474711,31986433
g1,661:28693164,31986433
x1,661:29272796,31986433
g1,661:29491249,31986433
x1,661:30183183,31986433
g1,661:30401636,31986433
x1,661:34495285,31986433
g1,661:34713738,31986433
x1,661:35746208,31986433
x1,661:36398112,31986433
x1,661:38013742,31986433
k1,662:37888448,31986433:1846
k1,662:37890293,31986433:1845
)
(1,662:13024788,31986433:0,0,127431
(1,662:13024788,31986433:0,215040,0
g1,662:13680148,31986433
g1,662:38545653,31986433
(1,662:38545653,31986433:655360,215040,0
k1,662:38678767,31986433:133114
x1,662:39201013,31986433
)
k1,662:13024789,31986433:-26176224
)
)
h1,662:13024788,31986433:0,0,127431
(1,671:13024788,32772865:24865505,455111,127431
h1,670:13024788,32772865:932339,0,0
x1,670:14875908,32772865
k1,670:15088968,32772865:213060
x1,670:15410095,32772865
k1,670:15623155,32772865:213060
x1,670:17268039,32772865
x1,670:17842135,32772865
k1,670:18055196,32772865:213061
x1,670:18947216,32772865
k1,670:19160276,32772865:213060
x1,670:21786382,32772865
k1,670:21999442,32772865:213060
x1,670:23874468,32772865
k1,670:24087528,32772865:213060
x1,670:24856449,32772865
k1,670:25069509,32772865:213060
x1,670:25961529,32772865
k1,670:26174590,32772865:213061
x1,670:27785576,32772865
k1,670:27998636,32772865:213060
x1,670:30237606,32772865
k1,670:30450661,32772865:213055
x1,670:31307000,32772865
x1,670:32324267,32772865
k1,670:32538406,32772865:214139
x1,670:33822914,32772865
x1,670:34161517,32772865
k1,670:34374577,32772865:213060
x1,670:34981150,32772865
x1,670:36122571,32772865
x1,670:36746620,32772865
k1,670:36959680,32772865:213060
x1,670:37923061,32772865
k1,670:37890293,32772865:0
)
(1,671:13024788,32772865:0,0,127431
(1,671:13024788,32772865:0,215040,0
g1,671:13680148,32772865
g1,671:38545653,32772865
(1,671:38545653,32772865:655360,215040,0
k1,671:38678767,32772865:133114
x1,671:39201013,32772865
)
k1,671:13024789,32772865:-26176224
)
)
(1,671:13024788,33559297:24865505,455111,127431
x1,671:14191695,33559297
g1,670:14410148,33559297
x1,670:16503665,33559297
x1,670:17035234,33559297
g1,670:17253687,33559297
x1,670:18309548,33559297
g1,670:18528001,33559297
x1,670:19511044,33559297
g1,670:19729497,33559297
x1,670:20896404,33559297
g1,670:21114857,33559297
x1,670:21478947,33559297
x1,670:23048175,33559297
x1,670:23761789,33559297
g1,670:23980242,33559297
x1,670:25254556,33559297
g1,670:25473009,33559297
x1,670:26128371,33559297
g1,670:26346824,33559297
x1,670:27606574,33559297
g1,670:27825027,33559297
x1,670:29918544,33559297
x1,670:30450113,33559297
g1,670:30668566,33559297
x1,670:31724427,33559297
g1,670:31942880,33559297
x1,670:32270561,33559297
g1,670:32489014,33559297
x1,670:33748764,33559297
g1,670:33967217,33559297
x1,670:34331307,33559297
x1,670:35900535,33559297
x1,670:36614149,33559297
k1,670:37890293,33559297:1403284
)
(1,671:13024788,33559297:0,0,127431
(1,671:13024788,33559297:0,215040,0
g1,671:13680148,33559297
g1,671:38545653,33559297
(1,671:38545653,33559297:655360,215040,0
k1,671:38678767,33559297:133114
x1,671:39201013,33559297
)
k1,671:13024789,33559297:-26176224
)
)
(1,671:13024788,34345729:24865505,455111,127431
x1,671:14684382,34345729
g1,670:14902835,34345729
x1,670:15813059,34345729
g1,670:16031512,34345729
x1,670:16905328,34345729
x1,670:17760939,34345729
g1,670:17979392,34345729
x1,670:21775026,34345729
g1,670:21993479,34345729
x1,670:22339365,34345729
x1,670:23215000,34345729
g1,670:23433453,34345729
x1,670:24671359,34345729
g1,670:24889812,34345729
x1,670:25512405,34345729
x1,670:27405671,34345729
x1,670:27733352,34345729
x1,670:27860783,34345729
g1,670:28079236,34345729
x1,670:28774647,34345729
g1,670:28993100,34345729
x1,670:31620005,34345729
g1,670:31838458,34345729
x1,670:32202548,34345729
x1,670:33094568,34345729
x1,670:33440453,34345729
x1,670:34006612,34345729
g1,670:34225065,34345729
x1,670:34752996,34345729
g1,670:34971449,34345729
x1,670:36231199,34345729
k1,670:37890293,34345729:1659094
)
(1,671:13024788,34345729:0,0,127431
(1,671:13024788,34345729:0,215040,0
g1,671:13680148,34345729
g1,671:38545653,34345729
(1,671:38545653,34345729:655360,215040,0
k1,671:38678767,34345729:133114
x1,671:39201013,34345729
)
k1,671:13024789,34345729:-26176224
)
)
(1,671:13024788,35132161:24865505,455111,127431
x1,671:15080621,35132161
x1,670:15602294,35132161
g1,670:15820747,35132161
x1,670:18291319,35132161
g1,670:18509772,35132161
x1,670:18831555,35132161
g1,670:19050008,35132161
x1,670:19550559,35132161
x1,670:19997150,35132161
x1,670:20517036,35132161
g1,670:20735489,35132161
x1,670:23263267,35132161
x1,670:23584722,35132161
g1,670:23803175,35132161
x1,670:25090305,35132161
g1,670:25308758,35132161
x1,670:26202597,35132161
g1,670:26421050,35132161
x1,670:27565165,35132161
x1,670:27922701,35132161
x1,670:30643881,35132161
g1,670:30862334,35132161
x1,670:32582081,35132161
x1,670:33818826,35132161
g1,670:34110097,35132161
x1,670:35365047,35132161
g1,670:35583500,35132161
x1,670:37882455,35132161
k1,670:37890293,35132161:7838
)
(1,671:13024788,35132161:0,0,127431
(1,671:13024788,35132161:0,215040,0
g1,671:13680148,35132161
g1,671:38545653,35132161
(1,671:38545653,35132161:655360,215040,0
k1,671:38678767,35132161:133114
x1,671:39201013,35132161
)
k1,671:13024789,35132161:-26176224
)
)
(1,671:13024788,35918593:24865505,455111,127431
x1,671:14226285,35918593
g1,670:14444738,35918593
x1,670:16956959,35918593
g1,670:17175412,35918593
x1,670:18085636,35918593
g1,670:18304089,35918593
x1,670:19287131,35918593
x1,670:19614812,35918593
x1,670:22108828,35918593
g1,670:22327281,35918593
x1,670:23202916,35918593
x1,670:25735158,35918593
g1,670:25953611,35918593
x1,670:28010718,35918593
x1,670:28811715,35918593
g1,670:29030168,35918593
x1,670:31438620,35918593
g1,670:31657073,35918593
x1,670:32279666,35918593
x1,670:33736024,35918593
g1,670:33954477,35918593
x1,670:36486721,35918593
x1,670:36759787,35918593
k1,670:37890293,35918593:1130506
)
(1,671:13024788,35918593:0,0,127431
(1,671:13024788,35918593:0,215040,0
g1,671:13680148,35918593
g1,671:38545653,35918593
(1,671:38545653,35918593:655360,215040,0
k1,671:38678767,35918593:133114
x1,671:39201013,35918593
)
k1,671:13024789,35918593:-26176224
)
)
(1,671:13024788,36705025:24865505,455111,127431
x1,671:15558445,36705025
k1,670:15776586,36705025:218141
x1,670:16209999,36705025
k1,670:16428061,36705025:218062
x1,670:17294887,36705025
x1,670:17619801,36705025
k1,670:17837863,36705025:218062
x1,670:18199040,36705025
x1,670:18506186,36705025
k1,670:18724249,36705025:218063
x1,670:19706649,36705025
k1,670:19924711,36705025:218062
x1,670:21513890,36705025
k1,670:21731953,36705025:218063
x1,670:22309837,36705025
k1,670:22527899,36705025:218062
x1,670:23719783,36705025
x1,670:25543584,36705025
k1,670:25761647,36705025:218063
x1,670:26447885,36705025
k1,670:26665947,36705025:218062
x1,670:27823519,36705025
k1,670:28041582,36705025:218063
x1,670:29473650,36705025
x1,670:29744386,36705025
k1,670:29962448,36705025:218062
x1,670:31378260,36705025
k1,670:31596323,36705025:218063
x1,670:32138089,36705025
k1,670:32356151,36705025:218062
x1,670:33407176,36705025
k1,670:33625239,36705025:218063
x1,670:35685756,36705025
k1,670:35903818,36705025:218062
x1,670:37890293,36705025
k1,670:37890293,36705025:0
)
(1,671:13024788,36705025:0,0,127431
(1,671:13024788,36705025:0,215040,0
g1,671:13680148,36705025
g1,671:38545653,36705025
(1,671:38545653,36705025:655360,215040,0
k1,671:38678767,36705025:133114
x1,671:39201013,36705025
)
k1,671:13024789,36705025:-26176224
)
)
(1,671:13024788,37491457:24865505,455111,0
x1,671:15103740,37491457
g1,670:15322193,37491457
x1,670:16632917,37491457
g1,670:16851370,37491457
x1,670:18163911,37491457
x1,670:19769546,37491457
g1,670:19987999,37491457
x1,670:21772039,37491457
x1,670:22594882,37491457
k1,671:30179018,37491457:7711276
k1,671:37890293,37491457:7711275
)
(1,671:13024788,37491457:0,0,0
(1,671:13024788,37491457:0,215040,0
g1,671:13680148,37491457
g1,671:38545653,37491457
(1,671:38545653,37491457:655360,215040,0
k1,671:38678767,37491457:133114
x1,671:39201013,37491457
)
k1,671:13024789,37491457:-26176224
)
)
h1,671:13024788,37491457:0,0,0
(1,686:13024788,38277889:24865505,455111,127431
h1,679:13024788,38277889:932339,0,0
x1,679:15085804,38277889
g1,679:15304257,38277889
x1,679:17716352,38277889
g1,679:17934805,38277889
x1,679:18362611,38277889
x1,679:19696998,38277889
g1,679:19915451,38277889
x1,679:20789267,38277889
x1,679:22085426,38277889
g1,679:22303879,38277889
x1,679:24983580,38277889
g1,679:25202033,38277889
x1,679:27297371,38277889
g1,679:27515824,38277889
x1,679:28464278,38277889
x1,679:29993455,38277889
g1,679:30211908,38277889
x1,679:30758043,38277889
g1,679:30976496,38277889
x1,679:31914028,38277889
g1,679:32132481,38277889
x1,679:32642207,38277889
g1,679:32860660,38277889
x1,679:33810934,38277889
x1,679:34524548,38277889
g1,679:34743001,38277889
x1,679:35726044,38277889
g1,679:35944497,38277889
x1,679:37111404,38277889
k1,679:37890293,38277889:778889
)
(1,686:13024788,38277889:0,0,127431
(1,686:13024788,38277889:0,215040,0
g1,686:13680148,38277889
g1,686:38545653,38277889
(1,686:38545653,38277889:655360,215040,0
k1,686:38678767,38277889:133114
x1,686:39201013,38277889
)
k1,686:13024789,38277889:-26176224
)
)
(1,686:13024788,39064321:24865505,455111,127431
x1,686:15118305,39064321
x1,679:15649874,39064321
g1,679:15868327,39064321
x1,679:16924188,39064321
g1,679:17142641,39064321
x1,679:18125684,39064321
g1,679:18344137,39064321
x1,679:19511044,39064321
g1,679:19729497,39064321
x1,679:20093587,39064321
x1,679:21662815,39064321
x1,679:22376429,39064321
g1,679:22594882,39064321
x1,679:23869196,39064321
g1,679:24087649,39064321
x1,679:24743011,39064321
g1,679:24961464,39064321
x1,679:26221214,39064321
g1,679:26439667,39064321
x1,679:28533184,39064321
x1,679:29064753,39064321
g1,679:29283206,39064321
x1,679:30339067,39064321
g1,679:30557520,39064321
x1,679:31212882,39064321
g1,679:31431335,39064321
x1,679:32691085,39064321
g1,679:32909538,39064321
x1,679:33273628,39064321
x1,679:34842856,39064321
x1,679:35556470,39064321
g1,679:35847741,39064321
x1,679:37125695,39064321
k1,679:37890293,39064321:764598
)
(1,686:13024788,39064321:0,0,127431
(1,686:13024788,39064321:0,215040,0
g1,686:13680148,39064321
g1,686:38545653,39064321
(1,686:38545653,39064321:655360,215040,0
k1,686:38678767,39064321:133114
x1,686:39201013,39064321
)
k1,686:13024789,39064321:-26176224
)
)
(1,686:13024788,39850753:24865505,455111,127431
x1,686:13388878,39850753
x1,679:16560099,39850753
g1,679:16778552,39850753
x1,679:19294411,39850753
g1,679:19512864,39850753
x1,679:19840545,39850753
g1,679:20058998,39850753
x1,679:21373362,39850753
g1,679:21591815,39850753
x1,679:24124059,39850753
x1,679:24397125,39850753
g1,679:24615578,39850753
x1,679:26108347,39850753
x1,679:26436028,39850753
x1,679:26563459,39850753
g1,679:26781912,39850753
x1,679:28056226,39850753
g1,679:28274679,39850753
x1,679:28602360,39850753
g1,679:28820813,39850753
x1,679:30242583,39850753
g1,679:30461036,39850753
x1,679:32973255,39850753
g1,679:33191708,39850753
x1,679:36546796,39850753
g1,679:36765249,39850753
x1,679:37293180,39850753
k1,679:37890293,39850753:597113
)
(1,686:13024788,39850753:0,0,127431
(1,686:13024788,39850753:0,215040,0
g1,686:13680148,39850753
g1,686:38545653,39850753
(1,686:38545653,39850753:655360,215040,0
k1,686:38678767,39850753:133114
x1,686:39201013,39850753
)
k1,686:13024789,39850753:-26176224
)
)
(1,686:13024788,40637185:24865505,455111,127431
x1,686:14665701,40637185
g1,679:14884154,40637185
x1,679:16597594,40637185
g1,679:16816047,40637185
x1,679:17178681,40637185
x1,679:18139734,40637185
g1,679:18358187,40637185
x1,679:20218493,40637185
g1,679:20436946,40637185
x1,679:23194772,40637185
g1,679:23413225,40637185
x1,679:23993439,40637185
g1,679:24211892,40637185
x1,679:25118476,40637185
g1,679:25336929,40637185
x1,679:26279777,40637185
g1,679:26498230,40637185
x1,679:27368550,40637185
x1,679:28659598,40637185
g1,679:28950869,40637185
x1,679:30075032,40637185
g1,679:30293485,40637185
x1,679:32072202,40637185
g1,679:32290655,40637185
x1,679:33632399,40637185
x1,679:34125507,40637185
g1,679:34343960,40637185
x1,679:34869779,40637185
g1,679:35088232,40637185
x1,679:35450866,40637185
x1,679:36411919,40637185
g1,679:36630372,40637185
x1,679:37885083,40637185
k1,679:37890293,40637185:5210
)
(1,686:13024788,40637185:0,0,127431
(1,686:13024788,40637185:0,215040,0
g1,686:13680148,40637185
g1,686:38545653,40637185
(1,686:38545653,40637185:655360,215040,0
k1,686:38678767,40637185:133114
x1,686:39201013,40637185
)
k1,686:13024789,40637185:-26176224
)
)
(1,686:13024788,41423617:24865505,455111,127431
x1,686:15118305,41423617
x1,679:15649874,41423617
g1,679:15868327,41423617
x1,679:16924188,41423617
g1,679:17142641,41423617
x1,679:18402391,41423617
g1,679:18620844,41423617
x1,679:18984934,41423617
x1,679:20554162,41423617
x1,679:21085731,41423617
g1,679:21304184,41423617
x1,679:23071838,41423617
g1,679:23290291,41423617
x1,679:24200515,41423617
g1,679:24418968,41423617
x1,679:25292784,41423617
x1,679:26588943,41423617
g1,679:26807396,41423617
x1,679:27681212,41423617
x1,679:29485276,41423617
g1,679:29703729,41423617
x1,679:32221408,41423617
g1,679:32439861,41423617
x1,679:33495722,41423617
g1,679:33714175,41423617
x1,679:35427216,41423617
k1,679:37890293,41423617:2554172
)
(1,686:13024788,41423617:0,0,127431
(1,686:13024788,41423617:0,215040,0
g1,686:13680148,41423617
g1,686:38545653,41423617
(1,686:38545653,41423617:655360,215040,0
k1,686:38678767,41423617:133114
x1,686:39201013,41423617
)
k1,686:13024789,41423617:-26176224
)
)
(1,686:13024788,42210049:24865505,455111,127431
x1,686:13388878,42210049
x1,679:16177807,42210049
g1,679:16396260,42210049
x1,679:16833168,42210049
g1,679:17051621,42210049
x1,679:17637805,42210049
g1,679:17856258,42210049
x1,679:18183939,42210049
g1,679:18402392,42210049
x1,679:20479523,42210049
g1,679:20697976,42210049
x1,679:21681019,42210049
g1,679:21899472,42210049
x1,679:22846106,42210049
g1,679:23064559,42210049
x1,679:25249099,42210049
g1,679:25467552,42210049
x1,679:25758823,42210049
x1,679:27196976,42210049
g1,679:27415429,42210049
x1,679:28200043,42210049
g1,679:28418496,42210049
x1,679:30184333,42210049
g1,679:30402786,42210049
x1,679:31130966,42210049
x1,679:33624980,42210049
g1,679:33843433,42210049
x1,679:35845926,42210049
g1,679:36064379,42210049
x1,679:37107496,42210049
k1,679:37890293,42210049:799836
)
(1,686:13024788,42210049:0,0,127431
(1,686:13024788,42210049:0,215040,0
g1,686:13680148,42210049
g1,686:38545653,42210049
(1,686:38545653,42210049:655360,215040,0
k1,686:38678767,42210049:133114
x1,686:39201013,42210049
)
k1,686:13024789,42210049:-26176224
)
)
(1,686:13024788,42996481:24865505,455111,127431
x1,686:16084962,42996481
g1,679:16303415,42996481
x1,679:17980046,42996481
g1,679:18198499,42996481
x1,679:21366081,42996481
g1,679:21584534,42996481
x1,679:22844284,42996481
g1,679:23062737,42996481
x1,679:25156254,42996481
x1,679:25687823,42996481
g1,679:25906276,42996481
x1,679:26346824,42996481
g1,679:26565277,42996481
x1,679:26892958,42996481
g1,679:27111411,42996481
x1,679:28935501,42996481
x1,679:29263182,42996481
x1,679:29390613,42996481
g1,679:29681884,42996481
k1,686:33786089,42996481:4104205
k1,686:37890293,42996481:4104204
)
(1,686:13024788,42996481:0,0,127431
(1,686:13024788,42996481:0,215040,0
g1,686:13680148,42996481
g1,686:38545653,42996481
(1,686:38545653,42996481:655360,215040,0
k1,686:38678767,42996481:133114
x1,686:39201013,42996481
)
k1,686:13024789,42996481:-26176224
)
)
h1,686:13024788,42996481:0,0,127431
(1,688:13024788,43782913:24865505,455111,127431
h1,687:13024788,43782913:932339,0,0
x1,687:14384933,43782913
x1,687:14914683,43782913
k1,687:15132404,43782913:217721
x1,687:16042628,43782913
k1,687:16260350,43782913:217722
x1,687:17716710,43782913
x1,687:18574142,43782913
k1,687:18791863,43782913:217721
x1,687:19283384,43782913
x1,687:20650539,43782913
k1,687:20868261,43782913:217722
x1,687:22087961,43782913
x1,687:23271252,43782913
k1,687:23488973,43782913:217721
x1,687:24362789,43782913
x1,687:25400445,43782913
k1,687:25618313,43782913:217868
x1,687:26555845,43782913
k1,687:26773566,43782913:217721
x1,687:27101247,43782913
k1,687:27318969,43782913:217722
x1,687:29144877,43782913
x1,687:29640038,43782913
k1,687:29857759,43782913:217721
x1,687:30185440,43782913
k1,687:30403162,43782913:217722
x1,687:33082863,43782913
k1,687:33300584,43782913:217721
x1,687:35213877,43782913
k1,687:35431599,43782913:217722
x1,687:36705913,43782913
k1,687:36923634,43782913:217721
x1,687:37906677,43782913
k1,687:37890293,43782913:0
)
(1,688:13024788,43782913:0,0,127431
(1,688:13024788,43782913:0,215040,0
g1,688:13680148,43782913
g1,688:38545653,43782913
(1,688:38545653,43782913:655360,215040,0
k1,688:38678767,43782913:133114
x1,688:39201013,43782913
)
k1,688:13024789,43782913:-26176224
)
)
(1,688:13024788,44569345:24865505,455111,127431
x1,688:14191695,44569345
g1,687:14410148,44569345
x1,687:16503665,44569345
x1,687:17217279,44569345
g1,687:17435732,44569345
x1,687:18418775,44569345
g1,687:18637228,44569345
x1,687:19804135,44569345
g1,687:20022588,44569345
x1,687:20386678,44569345
x1,687:21955906,44569345
x1,687:22669520,44569345
g1,687:22887973,44569345
x1,687:23871016,44569345
g1,687:24089469,44569345
x1,687:25349219,44569345
g1,687:25567672,44569345
x1,687:27661189,44569345
x1,687:28374803,44569345
g1,687:28593256,44569345
x1,687:29649117,44569345
g1,687:29867570,44569345
x1,687:30850613,44569345
g1,687:31069066,44569345
x1,687:32328816,44569345
g1,687:32547269,44569345
x1,687:32911359,44569345
x1,687:34480587,44569345
x1,687:35194201,44569345
g1,687:35485472,44569345
x1,687:36614149,44569345
k1,687:37890293,44569345:1276144
)
(1,688:13024788,44569345:0,0,127431
(1,688:13024788,44569345:0,215040,0
g1,688:13680148,44569345
g1,688:38545653,44569345
(1,688:38545653,44569345:655360,215040,0
k1,688:38678767,44569345:133114
x1,688:39201013,44569345
)
k1,688:13024789,44569345:-26176224
)
)
(1,688:13024788,45355777:24865505,455111,127431
x1,688:15216608,45355777
x1,687:16145037,45355777
g1,687:16363490,45355777
x1,687:16727580,45355777
x1,687:17619600,45355777
x1,687:17965485,45355777
x1,687:18531644,45355777
g1,687:18750097,45355777
x1,687:19278028,45355777
g1,687:19496481,45355777
x1,687:20756231,45355777
g1,687:20974684,45355777
x1,687:21338774,45355777
x1,687:22908002,45355777
x1,687:23439571,45355777
g1,687:23658024,45355777
x1,687:26173883,45355777
g1,687:26392336,45355777
x1,687:26720017,45355777
g1,687:26938470,45355777
x1,687:27229741,45355777
x1,687:29541710,45355777
g1,687:29760163,45355777
x1,687:31034477,45355777
g1,687:31252930,45355777
x1,687:31875523,45355777
x1,687:33768789,45355777
x1,687:34096470,45355777
x1,687:34223901,45355777
g1,687:34442354,45355777
x1,687:36481257,45355777
g1,687:36699710,45355777
x1,687:37282254,45355777
g1,687:37500707,45355777
x1,687:37828388,45355777
k1,687:37890293,45355777:61905
)
(1,688:13024788,45355777:0,0,127431
(1,688:13024788,45355777:0,215040,0
g1,688:13680148,45355777
g1,688:38545653,45355777
(1,688:38545653,45355777:655360,215040,0
k1,688:38678767,45355777:133114
x1,688:39201013,45355777
)
k1,688:13024789,45355777:-26176224
)
)
]
(1,688:13024788,49020595:24865505,1290439,235932
(1,688:13024788,49020595:24865505,1290439,235932
g1,688:2368143,49020595
(1,688:2368143,49020595:35522150,1290439,235932
[1,688:2368143,49020595:35522150,1290439,235932
(1,688:2368143,49020595:35522150,550500,235932
(1,688:2368143,49020595:0,550500,235932
[1,688:2368143,49020595:35522150,550500,235932
(1,688:2368143,49020595:35522150,550500,235932
h1,688:2368143,49020595:0,0,0
x1,688:4288714,49020595
x1,688:4634599,49020595
x1,688:5200758,49020595
g1,688:5419211,49020595
x1,688:6256618,49020595
g1,688:6475071,49020595
x1,688:7785795,49020595
r1,688:7785795,49020595:0,786432,235932
k1,688:22838044,49020595:15052249
k1,688:37890293,49020595:15052249
)
]
k1,688:2368141,49020595:-35522152
)
g1,688:2368143,49020595
[1,688:2368143,49020595:35522150,0,0
(1,688:2368143,49020595:35522150,0,0
k1,688:20129219,49020595:17761076
h1,688:20129219,49020595:0,0,0
g1,688:20129219,49020595
k1,688:37890295,49020595:17761076
)
]
g1,688:37890293,49020595
(1,688:37890293,49020595:0,550500,235932
k1,688:2368141,49020595:-35522152
[1,688:2368141,49020595:35522150,550500,235932
(1,688:2368141,49020595:35522150,550500,235932
k1,688:36284653,49020595:33916512
h1,688:36251885,49020595:0,0,0
x1,688:37234928,49020595
x1,688:37890290,49020595
r1,688:37890290,49020595:0,786432,235932
g1,688:37890290,49020595
g1,688:37890290,49020595
)
]
)
)
]
)
g1,688:37890293,49020595
)
)
]
]
]
!83303
}13
!11
{14
[1,726:4736286,49020595:33154007,44284309,235932
(1,726:4736286,4736286:0,0,0
[1,726:0,4736286:0,0,0
(1,726:0,0:0,0,0
g1,726:0,0
)
]
)
[1,726:4736286,4736286:0,0,0
(1,726:4736286,1535259:0,0,0
k1,726:4736286,1535259:-8222721
)
]
[1,726:4736286,49020595:33154007,44284309,235932
[1,726:13024788,49020595:24865505,47419555,235932
[1,726:13024788,2387472:24865505,786432,0
(1,726:13024788,2387472:24865505,0,0
(1,726:13024788,2387472:24865505,0,0
g1,726:2368143,2387472
(1,726:2368143,2387472:35522150,0,0
[1,726:2368143,2387472:35522150,0,0
(1,726:2368143,2387472:35522150,0,0
(1,726:2368143,2387472:0,0,0
[1,726:2368143,2387472:35522150,0,0
(1,726:2368143,2387472:35522150,0,0
h1,726:2368143,2387472:0,0,0
k1,726:20129219,2387472:17761076
k1,726:37890295,2387472:17761076
)
]
k1,726:2368141,2387472:-35522152
)
g1,726:2368143,2387472
[1,726:2368143,2387472:35522150,0,0
(1,726:2368143,2387472:35522150,0,0
k1,726:20129219,2387472:17761076
h1,726:20129219,2387472:0,0,0
g1,726:20129219,2387472
k1,726:37890295,2387472:17761076
)
]
g1,726:37890293,2387472
(1,726:37890293,2387472:0,0,0
k1,726:2368141,2387472:-35522152
[1,726:2368141,2387472:35522150,0,0
(1,726:2368141,2387472:35522150,0,0
k1,726:37890293,2387472:35522152
h1,726:37890293,2387472:0,0,0
g1,726:37890293,2387472
g1,726:37890293,2387472
)
]
)
)
]
)
g1,726:37890293,2387472
)
)
]
[1,726:13024788,45468380:24865505,41442508,0
[1,650:13024788,24771409:24865505,20745537,0
[1,650:13024788,24771409:24865505,20745537,0
(1,648:13024788,23919441:24865505,19893569,0
k1,648:15511301,23919441:2486513
h1,647:15511301,23919441:0,0,0
(1,647:15511301,23919441:19892479,19893569,0
(1,647:15511301,23919441:19893618,19893618,0
(1,647:15511301,23919441:19893618,19893618,0
(1,647:15511301,23919441:0,19893618,0
(1,647:15511301,23919441:0,18945147,0
(1,647:15511301,23919441:18945147,18945147,0
)
k1,647:15511300,23919441:-18945148
)
)
g1,647:35404919,23919441
)
)
)
g1,648:35403780,23919441
k1,648:37890293,23919441:2486513
)
(1,648:13024788,24535477:24865505,550500,235932
h1,648:13024788,24535477:0,0,0
g1,648:13024788,24535477
[1,648:13024788,24535477:24865505,550500,235932
(1,648:13024788,24535477:24865505,550500,235932
h1,648:13024788,24535477:0,0,0
x1,648:14085191,24535477
g1,648:14336411,24535477
x1,648:14922591,24535477
g1,648:15257551,24535477
r1,726:15257551,24535477:0,786432,235932
g1,648:15257551,24535477
x1,648:18548532,24535477
g1,648:18799752,24535477
x1,648:21092134,24535477
g1,648:21343354,24535477
x1,648:22260854,24535477
g1,648:22512074,24535477
x1,648:23925185,24535477
x1,648:24302015,24535477
x1,648:25045208,24535477
g1,648:25296428,24535477
x1,648:27481040,24535477
x1,648:28433583,24535477
g1,648:28684803,24535477
x1,648:29777064,24535477
x1,648:30771477,24535477
r1,726:30771477,24535477:0,235932,235932
k1,648:34330885,24535477:3559408
k1,648:37890293,24535477:3559408
)
]
g1,648:37890293,24535477
g1,648:37890293,24535477
)
]
]
(1,688:13024788,26737489:24865505,455111,127431
x1,688:14807077,26737489
g1,687:15025530,26737489
x1,687:16153767,26737489
g1,687:16372220,26737489
x1,687:16899096,26737489
g1,687:17117549,26737489
x1,687:19628375,26737489
g1,687:19846828,26737489
x1,687:21300275,26737489
x1,687:22341306,26737489
g1,687:22559759,26737489
x1,687:26622141,26737489
g1,687:26913412,26737489
x1,687:28603043,26737489
g1,687:28821496,26737489
x1,687:29729899,26737489
g1,687:29948352,26737489
x1,687:30820421,26737489
x1,687:31674357,26737489
g1,687:31892810,26737489
x1,687:33309922,26737489
x1,687:34676125,26737489
g1,687:34894578,26737489
x1,687:37879593,26737489
k1,687:37890293,26737489:10700
)
(1,688:13024788,26737489:0,0,127431
(1,688:13024788,26737489:0,215040,0
g1,688:13680148,26737489
g1,688:38545653,26737489
(1,688:38545653,26737489:655360,215040,0
k1,688:38678767,26737489:133114
x1,688:39201013,26737489
)
k1,688:13024789,26737489:-26176224
)
)
(1,688:13024788,27523921:24865505,455111,127431
x1,688:15598902,27523921
x1,687:15926583,27523921
x1,687:16054014,27523921
g1,687:16272467,27523921
x1,687:16967878,27523921
g1,687:17186331,27523921
x1,687:17696057,27523921
x1,687:18151168,27523921
x1,687:18680917,27523921
g1,687:18899370,27523921
x1,687:21417049,27523921
g1,687:21635502,27523921
x1,687:23976597,27523921
g1,687:24195050,27523921
x1,687:24631958,27523921
g1,687:24850411,27523921
x1,687:25724227,27523921
x1,687:26051908,27523921
g1,687:26270361,27523921
x1,687:28675172,27523921
g1,687:28893625,27523921
x1,687:29221306,27523921
g1,687:29439759,27523921
x1,687:32119460,27523921
x1,687:32356118,27523921
g1,687:32574571,27523921
x1,687:32938661,27523921
x1,687:33830681,27523921
x1,687:34176566,27523921
x1,687:34742725,27523921
g1,687:34961178,27523921
x1,687:35489109,27523921
g1,687:35707562,27523921
x1,687:36967312,27523921
k1,687:37890293,27523921:922981
)
(1,688:13024788,27523921:0,0,127431
(1,688:13024788,27523921:0,215040,0
g1,688:13680148,27523921
g1,688:38545653,27523921
(1,688:38545653,27523921:655360,215040,0
k1,688:38678767,27523921:133114
x1,688:39201013,27523921
)
k1,688:13024789,27523921:-26176224
)
)
(1,688:13024788,28310353:24865505,455111,127431
x1,688:14746323,28310353
g1,687:14964776,28310353
x1,687:15322312,28310353
x1,687:16556139,28310353
x1,687:17985956,28310353
g1,687:18204409,28310353
x1,687:21066484,28310353
g1,687:21284937,28310353
x1,687:22591734,28310353
g1,687:22810187,28310353
x1,687:23493080,28310353
g1,687:23711533,28310353
x1,687:25677980,28310353
g1,687:25896433,28310353
x1,687:27290823,28310353
x1,687:27612278,28310353
g1,687:27830731,28310353
x1,687:28188267,28310353
x1,687:28509722,28310353
g1,687:28728175,28310353
x1,687:31522318,28310353
g1,687:31740771,28310353
x1,687:35092669,28310353
g1,687:35311122,28310353
x1,687:36508870,28310353
x1,687:37169982,28310353
x1,687:37885054,28310353
k1,687:37890293,28310353:5239
)
(1,688:13024788,28310353:0,0,127431
(1,688:13024788,28310353:0,215040,0
g1,688:13680148,28310353
g1,688:38545653,28310353
(1,688:38545653,28310353:655360,215040,0
k1,688:38678767,28310353:133114
x1,688:39201013,28310353
)
k1,688:13024789,28310353:-26176224
)
)
(1,688:13024788,29096785:24865505,437688,127431
x1,688:13570923,29096785
x1,687:13898604,29096785
x1,687:17091670,29096785
k1,688:27427412,29096785:10462882
k1,688:37890294,29096785:10462882
)
(1,688:13024788,29096785:0,0,127431
(1,688:13024788,29096785:0,215040,0
g1,688:13680148,29096785
g1,688:38545653,29096785
(1,688:38545653,29096785:655360,215040,0
k1,688:38678767,29096785:133114
x1,688:39201013,29096785
)
k1,688:13024789,29096785:-26176224
)
)
h1,688:13024788,29096785:0,0,127431
(1,697:13024788,29883217:24865505,455111,127431
h1,696:13024788,29883217:932339,0,0
x1,696:15085804,29883217
g1,696:15304257,29883217
x1,696:17983958,29883217
g1,696:18202411,29883217
x1,696:20115704,29883217
g1,696:20334157,29883217
x1,696:21118771,29883217
g1,696:21337224,29883217
x1,696:22247448,29883217
g1,696:22465901,29883217
x1,696:24863430,29883217
g1,696:25081883,29883217
x1,696:25555199,29883217
x1,696:26339810,29883217
g1,696:26558263,29883217
x1,696:27432079,29883217
x1,696:28469735,29883217
g1,696:28688188,29883217
x1,696:29638462,29883217
x1,696:30457663,29883217
g1,696:30676116,29883217
x1,696:31222251,29883217
g1,696:31440704,29883217
x1,696:32378236,29883217
g1,696:32596689,29883217
x1,696:33106415,29883217
g1,696:33324868,29883217
x1,696:34218708,29883217
x1,696:35260003,29883217
g1,696:35478456,29883217
x1,696:36461499,29883217
g1,696:36679952,29883217
x1,696:37846859,29883217
k1,696:37890293,29883217:43434
)
(1,697:13024788,29883217:0,0,127431
(1,697:13024788,29883217:0,215040,0
g1,697:13680148,29883217
g1,697:38545653,29883217
(1,697:38545653,29883217:655360,215040,0
k1,697:38678767,29883217:133114
x1,697:39201013,29883217
)
k1,697:13024789,29883217:-26176224
)
)
(1,697:13024788,30669649:24865505,455111,127431
x1,697:15118305,30669649
x1,696:15649874,30669649
g1,696:15868327,30669649
x1,696:16924188,30669649
g1,696:17142641,30669649
x1,696:18125684,30669649
g1,696:18344137,30669649
x1,696:19511044,30669649
g1,696:19729497,30669649
x1,696:20093587,30669649
x1,696:21662815,30669649
x1,696:22376429,30669649
g1,696:22594882,30669649
x1,696:23869196,30669649
g1,696:24087649,30669649
x1,696:24743011,30669649
g1,696:24961464,30669649
x1,696:26221214,30669649
g1,696:26439667,30669649
x1,696:28533184,30669649
x1,696:29064753,30669649
g1,696:29283206,30669649
x1,696:30339067,30669649
g1,696:30557520,30669649
x1,696:31540563,30669649
g1,696:31759016,30669649
x1,696:33018766,30669649
g1,696:33237219,30669649
x1,696:33601309,30669649
x1,696:35170537,30669649
x1,696:35884151,30669649
g1,696:36175422,30669649
x1,696:37453376,30669649
k1,696:37890293,30669649:436917
)
(1,697:13024788,30669649:0,0,127431
(1,697:13024788,30669649:0,215040,0
g1,697:13680148,30669649
g1,697:38545653,30669649
(1,697:38545653,30669649:655360,215040,0
k1,697:38678767,30669649:133114
x1,697:39201013,30669649
)
k1,697:13024789,30669649:-26176224
)
)
(1,697:13024788,31456081:24865505,455111,127431
x1,697:13388878,31456081
x1,696:16560099,31456081
g1,696:16778552,31456081
x1,696:18582617,31456081
g1,696:18801070,31456081
x1,696:21316929,31456081
g1,696:21535382,31456081
x1,696:21863063,31456081
g1,696:22081516,31456081
x1,696:22955332,31456081
x1,696:23810943,31456081
g1,696:24029396,31456081
x1,696:25303710,31456081
g1,696:25522163,31456081
x1,696:26488822,31456081
g1,696:26707275,31456081
x1,696:30444657,31456081
x1,696:30717723,31456081
g1,696:30936176,31456081
x1,696:31300266,31456081
x1,696:31646152,31456081
x1,696:32101263,31456081
x1,696:32631012,31456081
g1,696:32849465,31456081
x1,696:33832508,31456081
g1,696:34050961,31456081
x1,696:36162682,31456081
k1,696:37890293,31456081:1727611
)
(1,697:13024788,31456081:0,0,127431
(1,697:13024788,31456081:0,215040,0
g1,697:13680148,31456081
g1,697:38545653,31456081
(1,697:38545653,31456081:655360,215040,0
k1,697:38678767,31456081:133114
x1,697:39201013,31456081
)
k1,697:13024789,31456081:-26176224
)
)
(1,697:13024788,32242513:24865505,455111,127431
x1,697:13352469,32242513
x1,696:13680150,32242513
x1,696:15975736,32242513
g1,696:16194189,32242513
x1,696:19491023,32242513
x1,696:19818704,32242513
x1,696:19946135,32242513
g1,696:20164588,32242513
x1,696:20750772,32242513
g1,696:20969225,32242513
x1,696:23754510,32242513
g1,696:23972963,32242513
x1,696:24337053,32242513
x1,696:24664734,32242513
g1,696:24883187,32242513
x1,696:28125405,32242513
g1,696:28343858,32242513
x1,696:29991362,32242513
g1,696:30209815,32242513
x1,696:30755950,32242513
g1,696:30974403,32242513
x1,696:31338493,32242513
x1,696:32303332,32242513
g1,696:32521785,32242513
x1,696:35476372,32242513
g1,696:35767643,32242513
x1,696:36896320,32242513
k1,696:37890293,32242513:993973
)
(1,697:13024788,32242513:0,0,127431
(1,697:13024788,32242513:0,215040,0
g1,697:13680148,32242513
g1,697:38545653,32242513
(1,697:38545653,32242513:655360,215040,0
k1,697:38678767,32242513:133114
x1,697:39201013,32242513
)
k1,697:13024789,32242513:-26176224
)
)
(1,697:13024788,33028945:24865505,455111,127431
x1,697:14865262,33028945
x1,696:15666259,33028945
g1,696:15884712,33028945
x1,696:17670572,33028945
g1,696:17889025,33028945
x1,696:19278026,33028945
g1,696:19496479,33028945
x1,696:20885480,33028945
g1,696:21103933,33028945
x1,696:24169566,33028945
g1,696:24388019,33028945
x1,696:25298243,33028945
g1,696:25516696,33028945
x1,696:28578692,33028945
g1,696:28797145,33028945
x1,696:29325076,33028945
g1,696:29543529,33028945
x1,696:29871210,33028945
g1,696:30089663,33028945
x1,696:31695298,33028945
g1,696:31913751,33028945
x1,696:33007839,33028945
g1,696:33226292,33028945
x1,696:35818609,33028945
g1,696:36037062,33028945
x1,696:36583197,33028945
k1,696:37890293,33028945:1307096
)
(1,697:13024788,33028945:0,0,127431
(1,697:13024788,33028945:0,215040,0
g1,697:13680148,33028945
g1,697:38545653,33028945
(1,697:38545653,33028945:655360,215040,0
k1,697:38678767,33028945:133114
x1,697:39201013,33028945
)
k1,697:13024789,33028945:-26176224
)
)
(1,697:13024788,33815377:24865505,455111,127431
x1,697:15736528,33815377
k1,696:15953868,33815377:217340
x1,696:16845888,33815377
k1,696:17063228,33815377:217340
x1,696:19792809,33815377
x1,696:20113572,33815377
k1,696:20330912,33815377:217340
x1,696:21365655,33815377
k1,696:21582995,33815377:217340
x1,696:24189476,33815377
k1,696:24406816,33815377:217340
x1,696:24942028,33815377
x1,696:27676595,33815377
k1,696:27893936,33815377:217341
x1,696:29965205,33815377
x1,696:30196766,33815377
k1,696:30414106,33815377:217340
x1,696:30949318,33815377
k1,696:31166658,33815377:217340
x1,696:32881119,33815377
x1,696:33201882,33815377
x1,696:35133267,33815377
k1,696:35350607,33815377:217340
x1,696:36372861,33815377
k1,696:36590201,33815377:217340
x1,696:38017433,33815377
k1,697:37890293,33815377:0
k1,697:37890293,33815377:0
)
(1,697:13024788,33815377:0,0,127431
(1,697:13024788,33815377:0,215040,0
g1,697:13680148,33815377
g1,697:38545653,33815377
(1,697:38545653,33815377:655360,215040,0
k1,697:38678767,33815377:133114
x1,697:39201013,33815377
)
k1,697:13024789,33815377:-26176224
)
)
h1,697:13024788,33815377:0,0,127431
(1,707:13024788,34601809:24865505,455111,127431
h1,706:13024788,34601809:932339,0,0
x1,706:14707151,34601809
g1,706:14925604,34601809
x1,706:15875878,34601809
x1,706:16695079,34601809
g1,706:16913532,34601809
x1,706:17459667,34601809
g1,706:17678120,34601809
x1,706:18615652,34601809
g1,706:18834105,34601809
x1,706:19343831,34601809
g1,706:19562284,34601809
x1,706:20472508,34601809
g1,706:20690961,34601809
x1,706:22334825,34601809
g1,706:22553278,34601809
x1,706:24009637,34601809
g1,706:24228090,34601809
x1,706:25101906,34601809
x1,706:26398065,34601809
g1,706:26616518,34601809
x1,706:29296219,34601809
g1,706:29514672,34601809
x1,706:31427965,34601809
g1,706:31646418,34601809
x1,706:32596692,34601809
x1,706:33310306,34601809
g1,706:33528759,34601809
x1,706:34511802,34601809
g1,706:34730255,34601809
x1,706:35897162,34601809
k1,706:37890293,34601809:1993131
)
(1,707:13024788,34601809:0,0,127431
(1,707:13024788,34601809:0,215040,0
g1,707:13680148,34601809
g1,707:38545653,34601809
(1,707:38545653,34601809:655360,215040,0
k1,707:38678767,34601809:133114
x1,707:39201013,34601809
)
k1,707:13024789,34601809:-26176224
)
)
(1,707:13024788,35388241:24865505,455111,127431
x1,707:15118305,35388241
x1,706:15831919,35388241
g1,706:16050372,35388241
x1,706:17033415,35388241
g1,706:17251868,35388241
x1,706:18418775,35388241
g1,706:18637228,35388241
x1,706:19001318,35388241
x1,706:20570546,35388241
x1,706:21284160,35388241
g1,706:21502613,35388241
x1,706:22485656,35388241
g1,706:22704109,35388241
x1,706:23963859,35388241
g1,706:24182312,35388241
x1,706:26275829,35388241
x1,706:26989443,35388241
g1,706:27207896,35388241
x1,706:28263757,35388241
g1,706:28482210,35388241
x1,706:29465253,35388241
g1,706:29683706,35388241
x1,706:30943456,35388241
g1,706:31161909,35388241
x1,706:31525999,35388241
x1,706:33095227,35388241
x1,706:33808841,35388241
g1,706:34100112,35388241
x1,706:35228789,35388241
g1,706:35447242,35388241
x1,706:36557715,35388241
x1,706:37759211,35388241
k1,706:37890293,35388241:131082
)
(1,707:13024788,35388241:0,0,127431
(1,707:13024788,35388241:0,215040,0
g1,707:13680148,35388241
g1,707:38545653,35388241
(1,707:38545653,35388241:655360,215040,0
k1,707:38678767,35388241:133114
x1,707:39201013,35388241
)
k1,707:13024789,35388241:-26176224
)
)
(1,707:13024788,36174673:24865505,455111,127431
x1,707:14350367,36174673
x1,706:14837314,36174673
k1,706:15055105,36174673:217791
x1,706:15574589,36174673
k1,706:15792379,36174673:217790
x1,706:16150644,36174673
x1,706:17100337,36174673
k1,706:17318128,36174673:217791
x1,706:17568913,36174673
x1,706:18249325,36174673
x1,706:18808508,36174673
k1,706:19026299,36174673:217791
x1,706:19545783,36174673
k1,706:19763573,36174673:217790
x1,706:21384717,36174673
k1,706:21602508,36174673:217791
x1,706:23823747,36174673
k1,706:24041538,36174673:217791
x1,706:25012435,36174673
x1,706:27180227,36174673
k1,706:27398017,36174673:217790
x1,706:29656874,36174673
k1,706:29874665,36174673:217791
x1,706:31184122,36174673
k1,706:31401913,36174673:217791
x1,706:32297574,36174673
k1,706:32515364,36174673:217790
x1,706:34559263,36174673
k1,706:34777054,36174673:217791
x1,706:36210112,36174673
k1,706:36428035,36174673:217923
x1,706:37126651,36174673
x1,706:37914541,36174673
k1,706:37890293,36174673:0
)
(1,707:13024788,36174673:0,0,127431
(1,707:13024788,36174673:0,215040,0
g1,707:13680148,36174673
g1,707:38545653,36174673
(1,707:38545653,36174673:655360,215040,0
k1,707:38678767,36174673:133114
x1,707:39201013,36174673
)
k1,707:13024789,36174673:-26176224
)
)
(1,707:13024788,36961105:24865505,455111,127431
x1,707:14023850,36961105
k1,706:14233697,36961105:209847
x1,706:14804590,36961105
k1,706:15014437,36961105:209847
x1,706:15906457,36961105
k1,706:16116304,36961105:209847
x1,706:16972643,36961105
x1,706:18243243,36961105
k1,706:18453090,36961105:209847
x1,706:19311212,36961105
x1,706:22006531,36961105
k1,706:22216378,36961105:209847
x1,706:24610559,36961105
x1,706:24931322,36961105
k1,706:25141170,36961105:209848
x1,706:25713846,36961105
k1,706:25923693,36961105:209847
x1,706:28746044,36961105
x1,706:28977605,36961105
k1,706:29187452,36961105:209847
x1,706:31133839,36961105
k1,706:31343686,36961105:209847
x1,706:33670071,36961105
x1,706:35328864,36961105
k1,706:35538711,36961105:209847
x1,706:37536835,36961105
x1,706:37857598,36961105
x1,706:37981388,36961105
k1,706:37890293,36961105:0
)
(1,707:13024788,36961105:0,0,127431
(1,707:13024788,36961105:0,215040,0
g1,707:13680148,36961105
g1,707:38545653,36961105
(1,707:38545653,36961105:655360,215040,0
k1,707:38678767,36961105:133114
x1,707:39201013,36961105
)
k1,707:13024789,36961105:-26176224
)
)
(1,707:13024788,37747537:24865505,455111,127431
x1,707:13661945,37747537
x1,706:14299101,37747537
g1,706:14517554,37747537
x1,706:15791868,37747537
g1,706:16010321,37747537
x1,706:18344136,37747537
x1,706:18617202,37747537
g1,706:18835655,37747537
x1,706:20692514,37747537
g1,706:20910967,37747537
x1,706:21495331,37747537
g1,706:21713784,37747537
x1,706:23355828,37747537
g1,706:23574281,37747537
x1,706:26093781,37747537
g1,706:26385052,37747537
x1,706:27663006,37747537
g1,706:27881459,37747537
x1,706:29747417,37747537
g1,706:29965870,37747537
x1,706:30512005,37747537
g1,706:30730458,37747537
x1,706:33466589,37747537
g1,706:33685042,37747537
x1,706:36089855,37747537
x1,706:36417536,37747537
g1,706:36635989,37747537
x1,706:37420603,37747537
k1,706:37890293,37747537:482797
)
(1,707:13024788,37747537:0,0,127431
(1,707:13024788,37747537:0,215040,0
g1,707:13680148,37747537
g1,707:38545653,37747537
(1,707:38545653,37747537:655360,215040,0
k1,707:38678767,37747537:133114
x1,707:39201013,37747537
)
k1,707:13024789,37747537:-26176224
)
)
(1,707:13024788,38533969:24865505,455111,127431
x1,707:14959922,38533969
g1,706:15178375,38533969
x1,706:17180868,38533969
g1,706:17399321,38533969
x1,706:21245930,38533969
k1,707:29504542,38533969:8385752
k1,707:37890293,38533969:8385751
)
(1,707:13024788,38533969:0,0,127431
(1,707:13024788,38533969:0,215040,0
g1,707:13680148,38533969
g1,707:38545653,38533969
(1,707:38545653,38533969:655360,215040,0
k1,707:38678767,38533969:133114
x1,707:39201013,38533969
)
k1,707:13024789,38533969:-26176224
)
)
h1,707:13024788,38533969:0,0,127431
(1,716:13024788,39320401:24865505,455111,127431
h1,715:13024788,39320401:932339,0,0
x1,715:15085804,39320401
g1,715:15304257,39320401
x1,715:17537947,39320401
g1,715:17756400,39320401
x1,715:20796546,39320401
g1,715:21014999,39320401
x1,715:21888815,39320401
x1,715:23184974,39320401
g1,715:23403427,39320401
x1,715:23767517,39320401
x1,715:27120783,39320401
g1,715:27339236,39320401
x1,715:29742227,39320401
g1,715:29960680,39320401
x1,715:30506815,39320401
g1,715:30725268,39320401
x1,715:31662800,39320401
g1,715:31881253,39320401
x1,715:32718660,39320401
g1,715:32937113,39320401
x1,715:34560953,39320401
g1,715:34779406,39320401
x1,715:35762449,39320401
g1,715:35980902,39320401
x1,715:37147809,39320401
k1,715:37890293,39320401:742484
)
(1,716:13024788,39320401:0,0,127431
(1,716:13024788,39320401:0,215040,0
g1,716:13680148,39320401
g1,716:38545653,39320401
(1,716:38545653,39320401:655360,215040,0
k1,716:38678767,39320401:133114
x1,716:39201013,39320401
)
k1,716:13024789,39320401:-26176224
)
)
(1,716:13024788,40106833:24865505,455111,127431
x1,716:15118305,40106833
x1,715:15831919,40106833
k1,715:16049602,40106833:217683
x1,715:17032645,40106833
k1,715:17250135,40106833:217490
x1,715:18417042,40106833
k1,715:18634533,40106833:217491
x1,715:18998623,40106833
x1,715:20567851,40106833
x1,715:21281465,40106833
k1,715:21499148,40106833:217683
x1,715:22482191,40106833
k1,715:22699681,40106833:217490
x1,715:23959431,40106833
k1,715:24176922,40106833:217491
x1,715:26270439,40106833
x1,715:26984053,40106833
k1,715:27201736,40106833:217683
x1,715:28257597,40106833
k1,715:28475087,40106833:217490
x1,715:29130449,40106833
k1,715:29347940,40106833:217491
x1,715:30607690,40106833
k1,715:30825180,40106833:217490
x1,715:31189270,40106833
x1,715:32758498,40106833
x1,715:33472112,40106833
k1,715:33763063,40106833:290951
x1,715:34891740,40106833
k1,715:35109230,40106833:217490
x1,715:37914541,40106833
k1,715:37890293,40106833:0
)
(1,716:13024788,40106833:0,0,127431
(1,716:13024788,40106833:0,215040,0
g1,716:13680148,40106833
g1,716:38545653,40106833
(1,716:38545653,40106833:655360,215040,0
k1,716:38678767,40106833:133114
x1,716:39201013,40106833
)
k1,716:13024789,40106833:-26176224
)
)
(1,716:13024788,40893265:24865505,455111,127431
x1,716:14246601,40893265
g1,715:14465054,40893265
x1,715:14824411,40893265
x1,715:15704598,40893265
x1,715:16045750,40893265
x1,715:16604785,40893265
g1,715:16823238,40893265
x1,715:17344306,40893265
g1,715:17562759,40893265
x1,715:18806131,40893265
g1,715:19024584,40893265
x1,715:21090884,40893265
x1,715:21615305,40893265
g1,715:21833758,40893265
x1,715:24097705,40893265
x1,715:24586192,40893265
g1,715:24804645,40893265
x1,715:25703036,40893265
g1,715:25921489,40893265
x1,715:26783945,40893265
x1,715:28063489,40893265
g1,715:28281942,40893265
x1,715:30745328,40893265
g1,715:30963781,40893265
x1,715:31466880,40893265
x1,715:31915838,40893265
g1,715:32134291,40893265
x1,715:34674939,40893265
x1,715:34998123,40893265
x1,715:35123187,40893265
g1,715:35341640,40893265
x1,715:37084520,40893265
g1,715:37302973,40893265
x1,715:37877944,40893265
k1,715:37890293,40893265:12349
)
(1,716:13024788,40893265:0,0,127431
(1,716:13024788,40893265:0,215040,0
g1,716:13680148,40893265
g1,716:38545653,40893265
(1,716:38545653,40893265:655360,215040,0
k1,716:38678767,40893265:133114
x1,716:39201013,40893265
)
k1,716:13024789,40893265:-26176224
)
)
(1,716:13024788,41679697:24865505,455111,127431
x1,716:14226284,41679697
x1,715:15191123,41679697
g1,715:15409576,41679697
x1,715:15737257,41679697
g1,715:15955710,41679697
x1,715:16829526,41679697
x1,715:18087456,41679697
x1,715:18415137,41679697
g1,715:18633590,41679697
x1,715:19161521,41679697
g1,715:19379974,41679697
x1,715:21127605,41679697
g1,715:21346058,41679697
x1,715:22789674,41679697
x1,715:23062740,41679697
g1,715:23281193,41679697
x1,715:24890467,41679697
g1,715:25181738,41679697
x1,715:26874755,41679697
g1,715:27093208,41679697
x1,715:27715801,41679697
x1,715:29609067,41679697
x1,715:29936748,41679697
g1,715:30155201,41679697
x1,715:32381609,41679697
g1,715:32600062,41679697
x1,715:34020013,41679697
g1,715:34238466,41679697
x1,715:35297967,41679697
g1,715:35516420,41679697
x1,715:36412080,41679697
x1,715:37233100,41679697
k1,715:37890293,41679697:657193
)
(1,716:13024788,41679697:0,0,127431
(1,716:13024788,41679697:0,215040,0
g1,716:13680148,41679697
g1,716:38545653,41679697
(1,716:38545653,41679697:655360,215040,0
k1,716:38678767,41679697:133114
x1,716:39201013,41679697
)
k1,716:13024789,41679697:-26176224
)
)
(1,716:13024788,42466129:24865505,455111,127431
x1,716:13752968,42466129
x1,715:15882892,42466129
g1,715:16101345,42466129
x1,715:18183936,42466129
g1,715:18402389,42466129
x1,715:19312613,42466129
g1,715:19531066,42466129
x1,715:20404882,42466129
x1,715:21260493,42466129
g1,715:21478946,42466129
x1,715:24009370,42466129
g1,715:24227823,42466129
x1,715:27340790,42466129
g1,715:27559243,42466129
x1,715:28343857,42466129
g1,715:28562310,42466129
x1,715:30005926,42466129
x1,715:30278992,42466129
g1,715:30497445,42466129
x1,715:31540562,42466129
g1,715:31759015,42466129
x1,715:34567965,42466129
g1,715:34786418,42466129
x1,715:36463049,42466129
k1,715:37890293,42466129:1427244
)
(1,716:13024788,42466129:0,0,127431
(1,716:13024788,42466129:0,215040,0
g1,716:13680148,42466129
g1,716:38545653,42466129
(1,716:38545653,42466129:655360,215040,0
k1,716:38678767,42466129:133114
x1,716:39201013,42466129
)
k1,716:13024789,42466129:-26176224
)
)
(1,716:13024788,43252561:24865505,455111,127431
x1,716:15143790,43252561
g1,715:15362243,43252561
x1,715:16529150,43252561
g1,715:16747603,43252561
x1,715:18174832,43252561
g1,715:18393285,43252561
x1,715:20257422,43252561
g1,715:20475875,43252561
x1,715:23155576,43252561
x1,715:23392234,43252561
g1,715:23610687,43252561
x1,715:24648344,43252561
x1,715:25727867,43252561
g1,715:25946320,43252561
x1,715:29867562,43252561
k1,716:33815358,43252561:4074936
k1,716:37890293,43252561:4074935
)
(1,716:13024788,43252561:0,0,127431
(1,716:13024788,43252561:0,215040,0
g1,716:13680148,43252561
g1,716:38545653,43252561
(1,716:38545653,43252561:655360,215040,0
k1,716:38678767,43252561:133114
x1,716:39201013,43252561
)
k1,716:13024789,43252561:-26176224
)
)
h1,716:13024788,43252561:0,0,127431
(1,726:13024788,44038993:24865505,455111,127431
h1,725:13024788,44038993:932339,0,0
x1,725:15063231,44038993
k1,725:15262109,44038993:198878
x1,725:17888215,44038993
k1,725:18087092,44038993:198877
x1,725:19962118,44038993
k1,725:20160996,44038993:198878
x1,725:20929917,44038993
k1,725:21128794,44038993:198877
x1,725:22020814,44038993
k1,725:22219692,44038993:198878
x1,725:24021572,44038993
x1,725:25414906,44038993
k1,725:25613783,44038993:198877
x1,725:27041015,44038993
k1,725:27239873,44038993:198858
x1,725:29799968,44038993
k1,725:30002761,44038993:202793
x1,725:31792151,44038993
x1,725:32665966,44038993
k1,725:32864844,44038993:198878
x1,725:33400056,44038993
k1,725:33598933,44038993:198877
x1,725:34517714,44038993
k1,725:34716592,44038993:198878
x1,725:35537250,44038993
k1,725:35740042,44038993:202792
x1,725:36671310,44038993
x1,725:37370288,44038993
k1,725:37569166,44038993:198878
x1,725:37890293,44038993
k1,725:37890293,44038993:0
)
(1,726:13024788,44038993:0,0,127431
(1,726:13024788,44038993:0,215040,0
g1,726:13680148,44038993
g1,726:38545653,44038993
(1,726:38545653,44038993:655360,215040,0
k1,726:38678767,44038993:133114
x1,726:39201013,44038993
)
k1,726:13024789,44038993:-26176224
)
)
(1,726:13024788,44825425:24865505,455111,127431
x1,726:13881127,44825425
x1,725:14719990,44825425
k1,725:14926261,44825425:206271
x1,725:16175089,44825425
k1,725:16381359,44825425:206270
x1,725:17237698,44825425
x1,725:19184449,44825425
k1,725:19393157,44825425:208708
x1,725:22033535,44825425
k1,725:22242242,44825425:208707
x1,725:22581210,44825425
x1,725:23098217,44825425
k1,725:23304488,44825425:206271
x1,725:24271437,44825425
x1,725:26430490,44825425
k1,725:26636760,44825425:206270
x1,725:29118359,44825425
x1,725:29385600,44825425
k1,725:29591871,44825425:206271
x1,725:29948679,44825425
x1,725:33056839,44825425
k1,725:33263110,44825425:206271
x1,725:34032031,44825425
k1,725:34238302,44825425:206271
x1,725:35653045,44825425
x1,725:35920286,44825425
k1,725:36126556,44825425:206270
x1,725:37148810,44825425
k1,725:37355081,44825425:206271
x1,725:37890293,44825425
k1,725:37890293,44825425:0
)
(1,726:13024788,44825425:0,0,127431
(1,726:13024788,44825425:0,215040,0
g1,726:13680148,44825425
g1,726:38545653,44825425
(1,726:38545653,44825425:655360,215040,0
k1,726:38678767,44825425:133114
x1,726:39201013,44825425
)
k1,726:13024789,44825425:-26176224
)
)
]
(1,726:13024788,49020595:24865505,1290439,235932
(1,726:13024788,49020595:24865505,1290439,235932
g1,726:2368143,49020595
(1,726:2368143,49020595:35522150,1290439,235932
[1,726:2368143,49020595:35522150,1290439,235932
(1,726:2368143,49020595:35522150,550500,235932
(1,726:2368143,49020595:0,550500,235932
[1,726:2368143,49020595:35522150,550500,235932
(1,726:2368143,49020595:35522150,550500,235932
h1,726:2368143,49020595:0,0,0
x1,726:4288714,49020595
x1,726:4634599,49020595
x1,726:5200758,49020595
g1,726:5419211,49020595
x1,726:6256618,49020595
g1,726:6475071,49020595
x1,726:7785795,49020595
r1,726:7785795,49020595:0,786432,235932
k1,726:22838044,49020595:15052249
k1,726:37890293,49020595:15052249
)
]
k1,726:2368141,49020595:-35522152
)
g1,726:2368143,49020595
[1,726:2368143,49020595:35522150,0,0
(1,726:2368143,49020595:35522150,0,0
k1,726:20129219,49020595:17761076
h1,726:20129219,49020595:0,0,0
g1,726:20129219,49020595
k1,726:37890295,49020595:17761076
)
]
g1,726:37890293,49020595
(1,726:37890293,49020595:0,550500,235932
k1,726:2368141,49020595:-35522152
[1,726:2368141,49020595:35522150,550500,235932
(1,726:2368141,49020595:35522150,550500,235932
k1,726:36284653,49020595:33916512
h1,726:36251885,49020595:0,0,0
x1,726:37234928,49020595
x1,726:37890290,49020595
r1,726:37890290,49020595:0,786432,235932
g1,726:37890290,49020595
g1,726:37890290,49020595
)
]
)
)
]
)
g1,726:37890293,49020595
)
)
]
]
]
!29368
}14
!11
{15
[1,746:4736286,49020595:33154007,44284309,235932
(1,746:4736286,4736286:0,0,0
[1,746:0,4736286:0,0,0
(1,746:0,0:0,0,0
g1,746:0,0
)
]
)
[1,746:4736286,4736286:0,0,0
(1,746:4736286,1535259:0,0,0
k1,746:4736286,1535259:-8222721
)
]
[1,746:4736286,49020595:33154007,44284309,235932
[1,746:13024788,49020595:24865505,47419555,235932
[1,746:13024788,2387472:24865505,786432,0
(1,746:13024788,2387472:24865505,0,0
(1,746:13024788,2387472:24865505,0,0
g1,746:2368143,2387472
(1,746:2368143,2387472:35522150,0,0
[1,746:2368143,2387472:35522150,0,0
(1,746:2368143,2387472:35522150,0,0
(1,746:2368143,2387472:0,0,0
[1,746:2368143,2387472:35522150,0,0
(1,746:2368143,2387472:35522150,0,0
h1,746:2368143,2387472:0,0,0
k1,746:20129219,2387472:17761076
k1,746:37890295,2387472:17761076
)
]
k1,746:2368141,2387472:-35522152
)
g1,746:2368143,2387472
[1,746:2368143,2387472:35522150,0,0
(1,746:2368143,2387472:35522150,0,0
k1,746:20129219,2387472:17761076
h1,746:20129219,2387472:0,0,0
g1,746:20129219,2387472
k1,746:37890295,2387472:17761076
)
]
g1,746:37890293,2387472
(1,746:37890293,2387472:0,0,0
k1,746:2368141,2387472:-35522152
[1,746:2368141,2387472:35522150,0,0
(1,746:2368141,2387472:35522150,0,0
k1,746:37890293,2387472:35522152
h1,746:37890293,2387472:0,0,0
g1,746:37890293,2387472
g1,746:37890293,2387472
)
]
)
)
]
)
g1,746:37890293,2387472
)
)
]
[1,746:13024788,45468380:24865505,41442508,0
[1,659:13024788,24771409:24865505,20745537,0
[1,659:13024788,24771409:24865505,20745537,0
(1,657:13024788,23919441:24865505,19893569,0
k1,657:15511301,23919441:2486513
h1,656:15511301,23919441:0,0,0
(1,656:15511301,23919441:19892479,19893569,0
(1,656:15511301,23919441:19893618,19893618,0
(1,656:15511301,23919441:19893618,19893618,0
(1,656:15511301,23919441:0,19893618,0
(1,656:15511301,23919441:0,18945147,0
(1,656:15511301,23919441:18945147,18945147,0
)
k1,656:15511300,23919441:-18945148
)
)
g1,656:35404919,23919441
)
)
)
g1,657:35403780,23919441
k1,657:37890293,23919441:2486513
)
(1,657:13024788,24535477:24865505,550500,235932
h1,657:13024788,24535477:0,0,0
g1,657:13024788,24535477
[1,657:13024788,24535477:24865505,550500,235932
(1,657:13024788,24535477:24865505,550500,235932
h1,657:13024788,24535477:0,0,0
x1,657:14085191,24535477
g1,657:14336411,24535477
x1,657:14922591,24535477
g1,657:15257551,24535477
r1,746:15257551,24535477:0,786432,235932
g1,657:15257551,24535477
x1,657:18548532,24535477
g1,657:18799752,24535477
x1,657:21092134,24535477
g1,657:21343354,24535477
x1,657:22260854,24535477
g1,657:22512074,24535477
x1,657:23081870,24535477
x1,657:24566434,24535477
x1,657:25554565,24535477
g1,657:25805785,24535477
x1,657:26898046,24535477
x1,657:27892459,24535477
r1,746:27892459,24535477:0,235932,235932
k1,657:32891376,24535477:4998917
k1,657:37890293,24535477:4998917
)
]
g1,657:37890293,24535477
g1,657:37890293,24535477
)
]
]
(1,726:13024788,26737489:24865505,455111,127431
x1,726:14801693,26737489
x1,725:15294801,26737489
k1,725:15512285,26737489:217484
x1,725:16781503,26737489
k1,725:16998987,26737489:217484
x1,725:19486651,26737489
k1,725:19704135,26737489:217484
x1,725:21192745,26737489
k1,725:21410229,26737489:217484
x1,725:23557017,26737489
k1,725:23847965,26737489:290948
x1,725:24972128,26737489
k1,725:25189612,26737489:217484
x1,725:26059932,26737489
x1,725:26912194,26737489
k1,725:27129678,26737489:217484
x1,725:29617341,26737489
k1,725:29834825,26737489:217484
x1,725:31031516,26737489
x1,725:32481978,26737489
k1,725:32699462,26737489:217484
x1,725:33678572,26737489
k1,725:33896056,26737489:217484
x1,725:35058296,26737489
k1,725:35275780,26737489:217484
x1,725:37360923,26737489
x1,725:37890293,26737489
k1,725:37890293,26737489:0
)
(1,726:13024788,26737489:0,0,127431
(1,726:13024788,26737489:0,215040,0
g1,726:13680148,26737489
g1,726:38545653,26737489
(1,726:38545653,26737489:655360,215040,0
k1,726:38678767,26737489:133114
x1,726:39201013,26737489
)
k1,726:13024789,26737489:-26176224
)
)
(1,726:13024788,27523921:24865505,455111,127431
x1,726:14080649,27523921
g1,725:14299102,27523921
x1,725:15282145,27523921
g1,725:15500598,27523921
x1,725:16667505,27523921
g1,725:16885958,27523921
x1,725:17250048,27523921
x1,725:18819276,27523921
x1,725:19532890,27523921
g1,725:19751343,27523921
x1,725:22591244,27523921
g1,725:22809697,27523921
x1,725:25800693,27523921
g1,725:26019146,27523921
x1,725:26346827,27523921
x1,725:26674508,27523921
x1,725:27896028,27523921
g1,725:28114481,27523921
x1,725:31851863,27523921
x1,725:32124929,27523921
g1,725:32343382,27523921
x1,725:34382284,27523921
x1,725:34709965,27523921
x1,725:34837396,27523921
g1,725:35128667,27523921
x1,725:35947869,27523921
x1,725:36402980,27523921
x1,725:37021932,27523921
x1,725:37733726,27523921
k1,725:37890293,27523921:247662
)
(1,726:13024788,27523921:0,0,127431
(1,726:13024788,27523921:0,215040,0
g1,726:13680148,27523921
g1,726:38545653,27523921
(1,726:38545653,27523921:655360,215040,0
k1,726:38678767,27523921:133114
x1,726:39201013,27523921
)
k1,726:13024789,27523921:-26176224
)
)
(1,726:13024788,28310353:24865505,455111,127431
x1,726:14275509,28310353
g1,725:14493962,28310353
x1,725:15477005,28310353
g1,725:15695458,28310353
x1,725:16955208,28310353
g1,725:17173661,28310353
x1,725:17537751,28310353
x1,725:19106979,28310353
x1,725:19638548,28310353
g1,725:19857001,28310353
x1,725:20912862,28310353
g1,725:21131315,28310353
x1,725:22114358,28310353
g1,725:22332811,28310353
x1,725:23592561,28310353
g1,725:23811014,28310353
x1,725:25904531,28310353
x1,725:26618145,28310353
g1,725:26836598,28310353
x1,725:27746822,28310353
g1,725:27965275,28310353
x1,725:30395572,28310353
g1,725:30614025,28310353
x1,725:32856818,28310353
g1,725:33075271,28310353
x1,725:35267091,28310353
x1,725:36195520,28310353
k1,725:37890293,28310353:1694773
)
(1,726:13024788,28310353:0,0,127431
(1,726:13024788,28310353:0,215040,0
g1,726:13680148,28310353
g1,726:38545653,28310353
(1,726:38545653,28310353:655360,215040,0
k1,726:38678767,28310353:133114
x1,726:39201013,28310353
)
k1,726:13024789,28310353:-26176224
)
)
(1,726:13024788,29096785:24865505,455111,127431
x1,726:17641445,29096785
g1,725:17859898,29096785
x1,725:19248899,29096785
g1,725:19467352,29096785
x1,725:20013487,29096785
g1,725:20231940,29096785
x1,725:20596030,29096785
x1,725:21560869,29096785
g1,725:21779322,29096785
x1,725:24733909,29096785
g1,725:25025180,29096785
x1,725:26153857,29096785
g1,725:26372310,29096785
x1,725:28564130,29096785
x1,725:29492559,29096785
g1,725:29711012,29096785
x1,725:30075102,29096785
x1,725:30967122,29096785
x1,725:31313007,29096785
x1,725:31879166,29096785
g1,725:32097619,29096785
x1,725:32625550,29096785
g1,725:32844003,29096785
x1,725:34103753,29096785
g1,725:34322206,29096785
x1,725:34686296,29096785
x1,725:36255524,29096785
x1,725:36787093,29096785
k1,725:37890293,29096785:1103200
)
(1,726:13024788,29096785:0,0,127431
(1,726:13024788,29096785:0,215040,0
g1,726:13680148,29096785
g1,726:38545653,29096785
(1,726:38545653,29096785:655360,215040,0
k1,726:38678767,29096785:133114
x1,726:39201013,29096785
)
k1,726:13024789,29096785:-26176224
)
)
(1,726:13024788,29883217:24865505,455111,127431
x1,726:15365883,29883217
g1,725:15584336,29883217
x1,725:17807102,29883217
g1,725:18025555,29883217
x1,725:18648148,29883217
x1,725:20541414,29883217
x1,725:20869095,29883217
x1,725:20996526,29883217
g1,725:21214979,29883217
x1,725:21579069,29883217
x1,725:22835179,29883217
x1,725:24291539,29883217
g1,725:24509992,29883217
x1,725:26548895,29883217
g1,725:26767348,29883217
x1,725:27349892,29883217
g1,725:27568345,29883217
x1,725:30981684,29883217
g1,725:31200137,29883217
x1,725:33202630,29883217
g1,725:33421083,29883217
x1,725:33967218,29883217
x1,725:34294899,29883217
x1,725:37305920,29883217
k1,725:37890293,29883217:584373
)
(1,726:13024788,29883217:0,0,127431
(1,726:13024788,29883217:0,215040,0
g1,726:13680148,29883217
g1,726:38545653,29883217
(1,726:38545653,29883217:655360,215040,0
k1,726:38678767,29883217:133114
x1,726:39201013,29883217
)
k1,726:13024789,29883217:-26176224
)
)
(1,726:13024788,30669649:24865505,455111,127431
x1,726:14059531,30669649
k1,725:14277531,30669649:218000
x1,725:16851898,30669649
k1,725:17069899,30669649:218001
x1,725:19961826,30669649
k1,725:20179826,30669649:218000
x1,725:22470530,30669649
k1,725:22688530,30669649:218000
x1,725:25721398,30669649
k1,725:26012519,30669649:291121
x1,725:27154304,30669649
x1,725:27475067,30669649
x1,725:29050008,30669649
x1,725:29173798,30669649
k1,725:29391889,30669649:218091
x1,725:30283909,30669649
k1,725:30501909,30669649:218000
x1,725:33932615,30669649
k1,725:34150615,30669649:218000
x1,725:35470804,30669649
x1,725:35702365,30669649
k1,725:35920366,30669649:218001
x1,725:36437738,30669649
k1,725:36655738,30669649:218000
x1,725:37890293,30669649
k1,725:37890293,30669649:0
)
(1,726:13024788,30669649:0,0,127431
(1,726:13024788,30669649:0,215040,0
g1,726:13680148,30669649
g1,726:38545653,30669649
(1,726:38545653,30669649:655360,215040,0
k1,726:38678767,30669649:133114
x1,726:39201013,30669649
)
k1,726:13024789,30669649:-26176224
)
)
(1,726:13024788,31456081:24865505,455111,127431
x1,726:15082713,31456081
x1,725:15604935,31456081
k1,725:15822935,31456081:218000
x1,725:18296021,31456081
k1,725:18514022,31456081:218001
x1,725:22205759,31456081
k1,725:22423759,31456081:218000
x1,725:24954110,31456081
x1,725:25275911,31456081
x1,725:25400247,31456081
k1,725:25618338,31456081:218091
x1,725:27980478,31456081
k1,725:28198478,31456081:218000
x1,725:28520588,31456081
k1,725:28738589,31456081:218001
x1,725:31372732,31456081
x1,725:31605057,31456081
k1,725:31823057,31456081:218000
x1,725:32180957,31456081
x1,725:33883081,31456081
k1,725:34101081,31456081:218000
x1,725:34620037,31456081
k1,725:34838038,31456081:218001
x1,725:35985106,31456081
k1,725:36203106,31456081:218000
x1,725:37622179,31456081
x1,725:37890293,31456081
k1,725:37890293,31456081:0
)
(1,726:13024788,31456081:0,0,127431
(1,726:13024788,31456081:0,215040,0
g1,726:13680148,31456081
g1,726:38545653,31456081
(1,726:38545653,31456081:655360,215040,0
k1,726:38678767,31456081:133114
x1,726:39201013,31456081
)
k1,726:13024789,31456081:-26176224
)
)
(1,726:13024788,32242513:24865505,455111,127431
x1,726:14452017,32242513
g1,725:14670470,32242513
x1,725:15143786,32242513
x1,725:16363487,32242513
g1,725:16581940,32242513
x1,725:16946030,32242513
x1,725:17255506,32242513
g1,725:17473959,32242513
x1,725:17801640,32242513
x1,725:18129321,32242513
x1,725:19168796,32242513
x1,725:19860568,32242513
x1,725:20679769,32242513
g1,725:20898222,32242513
x1,725:21262312,32242513
x1,725:22740517,32242513
g1,725:22958970,32242513
x1,725:23286651,32242513
g1,725:23505104,32242513
x1,725:25443880,32242513
g1,725:25662333,32242513
x1,725:26705450,32242513
g1,725:26923903,32242513
x1,725:27470038,32242513
g1,725:27688491,32242513
x1,725:28946421,32242513
x1,725:29583577,32242513
x1,725:30348166,32242513
x1,725:30621232,32242513
g1,725:30839685,32242513
x1,725:32006591,32242513
g1,725:32225044,32242513
x1,725:33208086,32242513
x1,725:34777312,32242513
k1,726:36270233,32242513:1620061
k1,726:37890293,32242513:1620060
)
(1,726:13024788,32242513:0,0,127431
(1,726:13024788,32242513:0,215040,0
g1,726:13680148,32242513
g1,726:38545653,32242513
(1,726:38545653,32242513:655360,215040,0
k1,726:38678767,32242513:133114
x1,726:39201013,32242513
)
k1,726:13024789,32242513:-26176224
)
)
h1,726:13024788,32242513:0,0,127431
(1,742:13024788,33028945:24865505,455111,127431
h1,735:13024788,33028945:932339,0,0
x1,735:15968725,33028945
x1,735:16096156,33028945
g1,735:16314609,33028945
x1,735:17224833,33028945
g1,735:17443286,33028945
x1,735:20122987,33028945
g1,735:20341440,33028945
x1,735:22254733,33028945
g1,735:22473186,33028945
x1,735:23257800,33028945
g1,735:23476253,33028945
x1,735:24386477,33028945
g1,735:24604930,33028945
x1,735:25952063,33028945
x1,735:26225129,33028945
g1,735:26443582,33028945
x1,735:27235478,33028945
x1,735:27563159,33028945
x1,735:28094728,33028945
g1,735:28313181,33028945
x1,735:30925523,33028945
g1,735:31143976,33028945
x1,735:32969884,33028945
x1,735:33861903,33028945
g1,735:34080356,33028945
x1,735:34626491,33028945
g1,735:34844944,33028945
x1,735:35782476,33028945
g1,735:36000929,33028945
x1,735:36838336,33028945
k1,735:37890293,33028945:1143052
)
(1,742:13024788,33028945:0,0,127431
(1,742:13024788,33028945:0,215040,0
g1,742:13680148,33028945
g1,742:38545653,33028945
(1,742:38545653,33028945:655360,215040,0
k1,742:38678767,33028945:133114
x1,742:39201013,33028945
)
k1,742:13024789,33028945:-26176224
)
)
(1,742:13024788,33815377:24865505,455111,127431
x1,742:13975062,33815377
x1,735:14688676,33815377
g1,735:14907129,33815377
x1,735:15890172,33815377
g1,735:16108625,33815377
x1,735:17275532,33815377
g1,735:17493985,33815377
x1,735:19587502,33815377
x1,735:20119071,33815377
g1,735:20337524,33815377
x1,735:21393385,33815377
g1,735:21611838,33815377
x1,735:22594881,33815377
g1,735:22813334,33815377
x1,735:23980241,33815377
g1,735:24198694,33815377
x1,735:24562784,33815377
x1,735:26132012,33815377
x1,735:26845626,33815377
g1,735:27064079,33815377
x1,735:28338393,33815377
g1,735:28556846,33815377
x1,735:29539889,33815377
g1,735:29758342,33815377
x1,735:31018092,33815377
g1,735:31236545,33815377
x1,735:33330062,33815377
x1,735:33861631,33815377
g1,735:34080084,33815377
x1,735:35135945,33815377
g1,735:35354398,33815377
x1,735:36337441,33815377
g1,735:36555894,33815377
x1,735:37815644,33815377
k1,735:37890293,33815377:74649
)
(1,742:13024788,33815377:0,0,127431
(1,742:13024788,33815377:0,215040,0
g1,742:13680148,33815377
g1,742:38545653,33815377
(1,742:38545653,33815377:655360,215040,0
k1,742:38678767,33815377:133114
x1,742:39201013,33815377
)
k1,742:13024789,33815377:-26176224
)
)
(1,742:13024788,34601809:24865505,455111,127431
x1,742:13381596,34601809
x1,735:14919803,34601809
x1,735:15618781,34601809
k1,735:15906161,34601809:287380
x1,735:17158556,34601809
k1,735:17365334,34601809:206778
x1,735:18221673,34601809
x1,735:19060536,34601809
k1,735:19267315,34601809:206779
x1,735:21465252,34601809
k1,735:21672030,34601809:206778
x1,735:22564050,34601809
k1,735:22770829,34601809:206779
x1,735:23234679,34601809
x1,735:24162015,34601809
x1,735:24932355,34601809
k1,735:25139133,34601809:206778
x1,735:25495941,34601809
x1,735:28604101,34601809
k1,735:28810880,34601809:206779
x1,735:30666281,34601809
k1,735:30873059,34601809:206778
x1,735:31765079,34601809
k1,735:31971858,34601809:206779
x1,735:32596272,34601809
x1,735:34629349,34601809
k1,735:34836127,34601809:206778
x1,735:37981388,34601809
k1,735:37890293,34601809:0
)
(1,742:13024788,34601809:0,0,127431
(1,742:13024788,34601809:0,215040,0
g1,742:13680148,34601809
g1,742:38545653,34601809
(1,742:38545653,34601809:655360,215040,0
k1,742:38678767,34601809:133114
x1,742:39201013,34601809
)
k1,742:13024789,34601809:-26176224
)
)
(1,742:13024788,35388241:24865505,455111,127431
x1,742:14275509,35388241
g1,735:14493962,35388241
x1,735:15731868,35388241
g1,735:15950321,35388241
x1,735:17339322,35388241
g1,735:17557775,35388241
x1,735:18085706,35388241
g1,735:18304159,35388241
x1,735:18668249,35388241
x1,735:19633088,35388241
g1,735:19851541,35388241
x1,735:21752088,35388241
g1,735:21970541,35388241
x1,735:23414157,35388241
x1,735:23945726,35388241
g1,735:24164179,35388241
x1,735:25220040,35388241
g1,735:25438493,35388241
x1,735:26698243,35388241
g1,735:26916696,35388241
x1,735:28997469,35388241
g1,735:29288740,35388241
x1,735:30417417,35388241
g1,735:30635870,35388241
x1,735:30999960,35388241
x1,735:31345846,35388241
x1,735:31948415,35388241
g1,735:32166868,35388241
x1,735:32530958,35388241
x1,735:35702179,35388241
k1,735:37890293,35388241:2188114
)
(1,742:13024788,35388241:0,0,127431
(1,742:13024788,35388241:0,215040,0
g1,742:13680148,35388241
g1,742:38545653,35388241
(1,742:38545653,35388241:655360,215040,0
k1,742:38678767,35388241:133114
x1,742:39201013,35388241
)
k1,742:13024789,35388241:-26176224
)
)
(1,742:13024788,36174673:24865505,455111,127431
x1,742:16348924,36174673
g1,735:16567377,36174673
x1,735:17477601,36174673
g1,735:17696054,36174673
x1,735:22731414,36174673
g1,735:22949867,36174673
x1,735:23477798,36174673
g1,735:23696251,36174673
x1,735:24391662,36174673
g1,735:24610115,36174673
x1,735:27777697,36174673
g1,735:27996150,36174673
x1,735:29561736,36174673
x1,735:31837295,36174673
g1,735:32055748,36174673
x1,735:35303429,36174673
g1,735:35521882,36174673
x1,735:36306496,36174673
g1,735:36524949,36174673
x1,735:37435173,36174673
k1,735:37890293,36174673:455120
)
(1,742:13024788,36174673:0,0,127431
(1,742:13024788,36174673:0,215040,0
g1,742:13680148,36174673
g1,742:38545653,36174673
(1,742:38545653,36174673:655360,215040,0
k1,742:38678767,36174673:133114
x1,742:39201013,36174673
)
k1,742:13024789,36174673:-26176224
)
)
(1,742:13024788,36961105:24865505,455111,127431
x1,742:15555212,36961105
g1,735:15773665,36961105
x1,735:16319800,36961105
x1,735:19072316,36961105
g1,735:19290769,36961105
x1,735:20333886,36961105
g1,735:20552339,36961105
x1,735:22469271,36961105
g1,735:22687724,36961105
x1,735:24513632,36961105
x1,735:24750290,36961105
g1,735:24968743,36961105
x1,735:25514878,36961105
g1,735:25733331,36961105
x1,735:28230987,36961105
g1,735:28449440,36961105
x1,735:29944028,36961105
g1,735:30162481,36961105
x1,735:32135845,36961105
g1,735:32354298,36961105
x1,735:33410159,36961105
g1,735:33628612,36961105
x1,735:35072228,36961105
x1,735:35345294,36961105
k1,735:37890293,36961105:2544999
)
(1,742:13024788,36961105:0,0,127431
(1,742:13024788,36961105:0,215040,0
g1,742:13680148,36961105
g1,742:38545653,36961105
(1,742:38545653,36961105:655360,215040,0
k1,742:38678767,36961105:133114
x1,742:39201013,36961105
)
k1,742:13024789,36961105:-26176224
)
)
(1,742:13024788,37747537:24865505,455111,127431
x1,742:16084962,37747537
g1,735:16303415,37747537
x1,735:17199075,37747537
x1,735:18548026,37747537
g1,735:18766479,37747537
x1,735:20987428,37747537
g1,735:21205881,37747537
x1,735:21901292,37747537
g1,735:22119745,37747537
x1,735:24597375,37747537
g1,735:24815828,37747537
x1,735:27983410,37747537
g1,735:28201863,37747537
x1,735:28747998,37747537
g1,735:28966451,37747537
x1,735:30025952,37747537
g1,735:30244405,37747537
x1,735:32246898,37747537
g1,735:32465351,37747537
x1,735:34759118,37747537
g1,735:35050389,37747537
k1,742:36470341,37747537:1419952
k1,742:37890293,37747537:1419952
)
(1,742:13024788,37747537:0,0,127431
(1,742:13024788,37747537:0,215040,0
g1,742:13680148,37747537
g1,742:38545653,37747537
(1,742:38545653,37747537:655360,215040,0
k1,742:38678767,37747537:133114
x1,742:39201013,37747537
)
k1,742:13024789,37747537:-26176224
)
)
h1,742:13024788,37747537:0,0,127431
(1,744:13024788,39582087:24865505,546132,152916
(1,744:13024788,39582087:0,0,0
g1,744:13024788,39582087
)
(1,744:13024788,39582087:0,0,0
(1,744:13024788,39582087:0,0,0
(1,744:13024788,38664583:0,0,0
)
)
g1,744:13024788,39582087
)
x1,744:17654999,39582087
g1,744:17949911,39582087
x1,744:18662615,39582087
g1,744:18957527,39582087
x1,744:20620049,39582087
x1,744:22227956,39582087
g1,744:22522868,39582087
x1,744:25920728,39582087
g1,744:26215640,39582087
x1,744:30543202,39582087
g1,744:30838114,39582087
x1,744:31912177,39582087
g1,744:32207089,39582087
x1,744:36117859,39582087
k1,744:37890293,39582087:1772434
)
(1,744:13024788,39582087:0,0,152916
(1,744:13024788,39582087:0,215040,0
g1,744:13680148,39582087
g1,744:38545653,39582087
(1,744:38545653,39582087:655360,215040,0
k1,744:38678767,39582087:133114
x1,744:39201013,39582087
)
k1,744:13024789,39582087:-26176224
)
)
(1,744:13024788,40499591:24865505,546132,152916
x1,744:15131043,40499591
x1,744:15510150,40499591
g1,744:15805062,40499591
x1,744:18348678,40499591
g1,744:18643590,40499591
x1,744:21050217,40499591
x1,744:21718685,40499591
g1,744:22013597,40499591
x1,744:23733917,40499591
g1,744:24028829,40499591
x1,744:26059535,40499591
g1,744:26354447,40499591
x1,744:29027133,40499591
k1,744:33458713,40499591:4431580
k1,744:37890293,40499591:4431580
)
(1,744:13024788,40499591:0,0,152916
(1,744:13024788,40499591:0,215040,0
g1,744:13680148,40499591
g1,744:38545653,40499591
(1,744:38545653,40499591:655360,215040,0
k1,744:38678767,40499591:133114
x1,744:39201013,40499591
)
k1,744:13024789,40499591:-26176224
)
)
h1,744:13024788,40499591:0,0,152916
(1,746:13024788,41709275:24865505,455111,127431
x1,746:14129872,41709275
g1,745:14348325,41709275
x1,745:15513412,41709275
x1,745:16696703,41709275
g1,745:16915156,41709275
x1,745:19210742,41709275
g1,745:19429195,41709275
x1,745:21295153,41709275
g1,745:21513606,41709275
x1,745:25050737,41709275
g1,745:25269190,41709275
x1,745:27564776,41709275
x1,745:27801434,41709275
g1,745:28019887,41709275
x1,745:28383977,41709275
x1,745:31555198,41709275
g1,745:31773651,41709275
x1,745:34764646,41709275
g1,745:34983099,41709275
x1,745:36703421,41709275
g1,745:36921874,41709275
x1,745:37832098,41709275
k1,745:37890293,41709275:58195
)
(1,746:13024788,41709275:0,0,127431
(1,746:13024788,41709275:0,215040,0
g1,746:13680148,41709275
g1,746:38545653,41709275
(1,746:38545653,41709275:655360,215040,0
k1,746:38678767,41709275:133114
x1,746:39201013,41709275
)
k1,746:13024789,41709275:-26176224
)
)
(1,746:13024788,42495707:24865505,455111,127431
x1,746:13661945,42495707
x1,745:15737257,42495707
g1,745:15955710,42495707
x1,745:19165162,42495707
g1,745:19383615,42495707
x1,745:20657929,42495707
g1,745:20876382,42495707
x1,745:21786606,42495707
g1,745:22005059,42495707
x1,745:23137377,42495707
x1,745:23465058,42495707
x1,745:24102214,42495707
g1,745:24320667,42495707
x1,745:26071937,42495707
x1,745:26891138,42495707
g1,745:27109591,42495707
x1,745:27983407,42495707
x1,745:28839018,42495707
g1,745:29057471,42495707
x1,745:30005925,42495707
x1,745:31753557,42495707
g1,745:31972010,42495707
x1,745:32882234,42495707
g1,745:33100687,42495707
x1,745:35694825,42495707
g1,745:35913278,42495707
x1,745:36969139,42495707
k1,745:37890293,42495707:921154
)
(1,746:13024788,42495707:0,0,127431
(1,746:13024788,42495707:0,215040,0
g1,746:13680148,42495707
g1,746:38545653,42495707
(1,746:38545653,42495707:655360,215040,0
k1,746:38678767,42495707:133114
x1,746:39201013,42495707
)
k1,746:13024789,42495707:-26176224
)
)
(1,746:13024788,43282139:24865505,455111,127431
x1,746:14398098,43282139
k1,745:14615762,43282139:217664
x1,745:16277430,43282139
k1,745:16495095,43282139:217665
x1,745:19002016,43282139
x1,745:19272169,43282139
k1,745:19489833,43282139:217664
x1,745:20967675,43282139
x1,745:21291897,43282139
k1,745:21509561,43282139:217664
x1,745:22286329,43282139
k1,745:22503994,43282139:217665
x1,745:24037704,43282139
x1,745:24307857,43282139
k1,745:24525521,43282139:217664
x1,745:26399856,43282139
k1,745:26617520,43282139:217664
x1,745:28383719,43282139
x1,745:28873746,43282139
k1,745:29091411,43282139:217665
x1,745:30352982,43282139
k1,745:30570646,43282139:217664
x1,745:33043324,43282139
k1,745:33260989,43282139:217665
x1,745:34740630,43282139
k1,745:34958294,43282139:217664
x1,745:37092149,43282139
k1,745:37309971,43282139:217822
x1,745:37890293,43282139
k1,745:37890293,43282139:0
)
(1,746:13024788,43282139:0,0,127431
(1,746:13024788,43282139:0,215040,0
g1,746:13680148,43282139
g1,746:38545653,43282139
(1,746:38545653,43282139:655360,215040,0
k1,746:38678767,43282139:133114
x1,746:39201013,43282139
)
k1,746:13024789,43282139:-26176224
)
)
(1,746:13024788,44068571:24865505,455111,127431
x1,746:13973162,44068571
x1,745:14790688,44068571
g1,745:15009141,44068571
x1,745:15554184,44068571
g1,745:15772637,44068571
x1,745:16245006,44068571
x1,745:17353149,44068571
g1,745:17571602,44068571
x1,745:18080309,44068571
g1,745:18371580,44068571
x1,745:19497999,44068571
g1,745:19716452,44068571
x1,745:20846505,44068571
x1,745:21173494,44068571
x1,745:21809339,44068571
g1,745:22027792,44068571
x1,745:23775559,44068571
x1,745:24593085,44068571
g1,745:24811538,44068571
x1,745:25429252,44068571
x1,745:26591972,44068571
x1,745:27227817,44068571
g1,745:27446270,44068571
x1,745:28354673,44068571
g1,745:28573126,44068571
x1,745:30611584,44068571
g1,745:30830037,44068571
x1,745:31157063,44068571
x1,745:31484052,44068571
x1,745:32703093,44068571
g1,745:32921546,44068571
x1,745:35412388,44068571
g1,745:35630841,44068571
x1,745:36684591,44068571
g1,745:36903044,44068571
x1,745:37884120,44068571
k1,745:37890293,44068571:6173
)
(1,746:13024788,44068571:0,0,127431
(1,746:13024788,44068571:0,215040,0
g1,746:13680148,44068571
g1,746:38545653,44068571
(1,746:38545653,44068571:655360,215040,0
k1,746:38678767,44068571:133114
x1,746:39201013,44068571
)
k1,746:13024789,44068571:-26176224
)
)
(1,746:13024788,44855003:24865505,455111,127431
x1,746:13552719,44855003
g1,745:13771172,44855003
x1,745:14681396,44855003
g1,745:14899849,44855003
x1,745:16942392,44855003
g1,745:17160845,44855003
x1,745:19678524,44855003
g1,745:19896977,44855003
x1,745:21762934,44855003
g1,745:21981387,44855003
x1,745:24622857,44855003
g1,745:24841310,44855003
x1,745:25536721,44855003
g1,745:25755174,44855003
x1,745:27247943,44855003
x1,745:27575624,44855003
g1,745:27794077,44855003
x1,745:28376621,44855003
g1,745:28595074,44855003
x1,745:29760161,44855003
x1,745:30943452,44855003
g1,745:31161905,44855003
x1,745:32072129,44855003
g1,745:32290582,44855003
x1,745:34921129,44855003
g1,745:35139582,44855003
x1,745:35667513,44855003
k1,745:37890293,44855003:2222780
)
(1,746:13024788,44855003:0,0,127431
(1,746:13024788,44855003:0,215040,0
g1,746:13680148,44855003
g1,746:38545653,44855003
(1,746:38545653,44855003:655360,215040,0
k1,746:38678767,44855003:133114
x1,746:39201013,44855003
)
k1,746:13024789,44855003:-26176224
)
)
]
(1,746:13024788,49020595:24865505,1290439,235932
(1,746:13024788,49020595:24865505,1290439,235932
g1,746:2368143,49020595
(1,746:2368143,49020595:35522150,1290439,235932
[1,746:2368143,49020595:35522150,1290439,235932
(1,746:2368143,49020595:35522150,550500,235932
(1,746:2368143,49020595:0,550500,235932
[1,746:2368143,49020595:35522150,550500,235932
(1,746:2368143,49020595:35522150,550500,235932
h1,746:2368143,49020595:0,0,0
x1,746:4288714,49020595
x1,746:4634599,49020595
x1,746:5200758,49020595
g1,746:5419211,49020595
x1,746:6256618,49020595
g1,746:6475071,49020595
x1,746:7785795,49020595
r1,746:7785795,49020595:0,786432,235932
k1,746:22838044,49020595:15052249
k1,746:37890293,49020595:15052249
)
]
k1,746:2368141,49020595:-35522152
)
g1,746:2368143,49020595
[1,746:2368143,49020595:35522150,0,0
(1,746:2368143,49020595:35522150,0,0
k1,746:20129219,49020595:17761076
h1,746:20129219,49020595:0,0,0
g1,746:20129219,49020595
k1,746:37890295,49020595:17761076
)
]
g1,746:37890293,49020595
(1,746:37890293,49020595:0,550500,235932
k1,746:2368141,49020595:-35522152
[1,746:2368141,49020595:35522150,550500,235932
(1,746:2368141,49020595:35522150,550500,235932
k1,746:36284653,49020595:33916512
h1,746:36251885,49020595:0,0,0
x1,746:37234928,49020595
x1,746:37890290,49020595
r1,746:37890290,49020595:0,786432,235932
g1,746:37890290,49020595
g1,746:37890290,49020595
)
]
)
)
]
)
g1,746:37890293,49020595
)
)
]
]
]
!26988
}15
!11
{16
[1,750:4736286,49020595:33154007,44284309,235932
(1,750:4736286,4736286:0,0,0
[1,750:0,4736286:0,0,0
(1,750:0,0:0,0,0
g1,750:0,0
)
]
)
[1,750:4736286,4736286:0,0,0
(1,750:4736286,1535259:0,0,0
k1,750:4736286,1535259:-8222721
)
]
[1,750:4736286,49020595:33154007,44284309,235932
[1,750:13024788,49020595:24865505,47419555,235932
[1,750:13024788,2387472:24865505,786432,0
(1,750:13024788,2387472:24865505,0,0
(1,750:13024788,2387472:24865505,0,0
g1,750:2368143,2387472
(1,750:2368143,2387472:35522150,0,0
[1,750:2368143,2387472:35522150,0,0
(1,750:2368143,2387472:35522150,0,0
(1,750:2368143,2387472:0,0,0
[1,750:2368143,2387472:35522150,0,0
(1,750:2368143,2387472:35522150,0,0
h1,750:2368143,2387472:0,0,0
k1,750:20129219,2387472:17761076
k1,750:37890295,2387472:17761076
)
]
k1,750:2368141,2387472:-35522152
)
g1,750:2368143,2387472
[1,750:2368143,2387472:35522150,0,0
(1,750:2368143,2387472:35522150,0,0
k1,750:20129219,2387472:17761076
h1,750:20129219,2387472:0,0,0
g1,750:20129219,2387472
k1,750:37890295,2387472:17761076
)
]
g1,750:37890293,2387472
(1,750:37890293,2387472:0,0,0
k1,750:2368141,2387472:-35522152
[1,750:2368141,2387472:35522150,0,0
(1,750:2368141,2387472:35522150,0,0
k1,750:37890293,2387472:35522152
h1,750:37890293,2387472:0,0,0
g1,750:37890293,2387472
g1,750:37890293,2387472
)
]
)
)
]
)
g1,750:37890293,2387472
)
)
]
[1,750:13024788,45468380:24865505,41442508,0
[1,668:13024788,24771409:24865505,20745537,0
[1,668:13024788,24771409:24865505,20745537,0
(1,666:13024788,23919441:24865505,19893569,0
k1,666:15511301,23919441:2486513
h1,665:15511301,23919441:0,0,0
(1,665:15511301,23919441:19892479,19893569,0
(1,665:15511301,23919441:19893618,19893618,0
(1,665:15511301,23919441:19893618,19893618,0
(1,665:15511301,23919441:0,19893618,0
(1,665:15511301,23919441:0,18945147,0
(1,665:15511301,23919441:18945147,18945147,0
)
k1,665:15511300,23919441:-18945148
)
)
g1,665:35404919,23919441
)
)
)
g1,666:35403780,23919441
k1,666:37890293,23919441:2486513
)
(1,666:13024788,24535477:24865505,550500,235932
h1,666:13024788,24535477:0,0,0
g1,666:13024788,24535477
[1,666:13024788,24535477:24865505,550500,235932
(1,666:13024788,24535477:24865505,550500,235932
h1,666:13024788,24535477:0,0,0
x1,666:14085191,24535477
g1,666:14336411,24535477
x1,666:14922591,24535477
g1,666:15257551,24535477
r1,750:15257551,24535477:0,786432,235932
g1,666:15257551,24535477
x1,666:18548532,24535477
g1,666:18799752,24535477
x1,666:21092134,24535477
g1,666:21343354,24535477
x1,666:22260854,24535477
g1,666:22512074,24535477
x1,666:23970242,24535477
x1,666:26086497,24535477
g1,666:26337717,24535477
x1,666:27429978,24535477
x1,666:28424391,24535477
r1,750:28424391,24535477:0,235932,235932
k1,666:33157342,24535477:4732951
k1,666:37890293,24535477:4732951
)
]
g1,666:37890293,24535477
g1,666:37890293,24535477
)
]
]
(1,746:13024788,26737489:24865505,455111,127431
x1,746:15825731,26737489
g1,745:16044184,26737489
x1,745:16900523,26737489
x1,745:17992719,26737489
g1,745:18211172,26737489
x1,745:19674084,26737489
g1,745:19892537,26737489
x1,745:22284933,26737489
g1,745:22503386,26737489
x1,745:23825359,26737489
g1,745:24043812,26737489
x1,745:24507662,26737489
x1,745:27301101,26737489
g1,745:27592372,26737489
x1,745:28327396,26737489
g1,745:28545849,26737489
x1,745:29758996,26737489
g1,745:29977449,26737489
x1,745:31477825,26737489
g1,745:31696278,26737489
x1,745:32731021,26737489
g1,745:32949474,26737489
x1,745:33559615,26737489
x1,745:35415381,26737489
x1,745:35736144,26737489
g1,745:35954597,26737489
x1,745:37902768,26737489
k1,745:37890293,26737489:632
)
(1,746:13024788,26737489:0,0,127431
(1,746:13024788,26737489:0,215040,0
g1,746:13680148,26737489
g1,746:38545653,26737489
(1,746:38545653,26737489:655360,215040,0
k1,746:38678767,26737489:133114
x1,746:39201013,26737489
)
k1,746:13024789,26737489:-26176224
)
)
(1,746:13024788,27523921:24865505,455111,127431
x1,746:15192943,27523921
g1,745:15411396,27523921
x1,745:16612893,27523921
g1,745:16831346,27523921
x1,745:17268254,27523921
g1,745:17486707,27523921
x1,745:19543814,27523921
x1,745:20344811,27523921
g1,745:20563264,27523921
x1,745:21764760,27523921
x1,745:23115532,27523921
g1,745:23333985,27523921
x1,745:23698075,27523921
x1,745:24662914,27523921
g1,745:24881367,27523921
x1,745:26430570,27523921
x1,745:26703636,27523921
g1,745:26922089,27523921
x1,745:27977950,27523921
g1,745:28196403,27523921
x1,745:29470717,27523921
x1,745:30914333,27523921
x1,745:31187399,27523921
g1,745:31405852,27523921
x1,745:32833081,27523921
g1,745:33051534,27523921
x1,745:34325848,27523921
g1,745:34544301,27523921
x1,745:36874477,27523921
k1,745:37890293,27523921:1015816
)
(1,746:13024788,27523921:0,0,127431
(1,746:13024788,27523921:0,215040,0
g1,746:13680148,27523921
g1,746:38545653,27523921
(1,746:38545653,27523921:655360,215040,0
k1,746:38678767,27523921:133114
x1,746:39201013,27523921
)
k1,746:13024789,27523921:-26176224
)
)
(1,746:13024788,28310353:24865505,455111,127431
x1,746:14595834,28310353
g1,745:14887105,28310353
x1,745:16015782,28310353
g1,745:16234235,28310353
x1,745:19059570,28310353
g1,745:19278023,28310353
x1,745:22340017,28310353
g1,745:22558470,28310353
x1,745:23177422,28310353
x1,745:25198120,28310353
x1,745:25616823,28310353
g1,745:25835276,28310353
x1,745:26818318,28310353
g1,745:27036771,28310353
x1,745:27564702,28310353
g1,745:27783155,28310353
x1,745:28693379,28310353
g1,745:28911832,28310353
x1,745:30299014,28310353
g1,745:30517467,28310353
x1,745:32594598,28310353
g1,745:32813051,28310353
x1,745:35407188,28310353
g1,745:35625641,28310353
x1,745:36410255,28310353
k1,745:37890293,28310353:1493145
)
(1,746:13024788,28310353:0,0,127431
(1,746:13024788,28310353:0,215040,0
g1,746:13680148,28310353
g1,746:38545653,28310353
(1,746:38545653,28310353:655360,215040,0
k1,746:38678767,28310353:133114
x1,746:39201013,28310353
)
k1,746:13024789,28310353:-26176224
)
)
(1,746:13024788,29096785:24865505,455111,127431
x1,746:13752968,29096785
x1,745:16246982,29096785
g1,745:16465435,29096785
x1,745:18467928,29096785
g1,745:18686381,29096785
x1,745:21205881,29096785
g1,745:21424334,29096785
x1,745:21897650,29096785
x1,745:22465629,29096785
g1,745:22684082,29096785
x1,745:23779992,29096785
g1,745:23998445,29096785
x1,745:24908669,29096785
g1,745:25127122,29096785
x1,745:27169665,29096785
g1,745:27388118,29096785
x1,745:28172732,29096785
g1,745:28391185,29096785
x1,745:29301409,29096785
g1,745:29519862,29096785
x1,745:30652180,29096785
x1,745:30979861,29096785
x1,745:31617017,29096785
g1,745:31835470,29096785
x1,745:33586740,29096785
x1,745:34405941,29096785
g1,745:34624394,29096785
x1,745:35498210,29096785
x1,745:36535866,29096785
k1,745:37890293,29096785:1445522
)
(1,746:13024788,29096785:0,0,127431
(1,746:13024788,29096785:0,215040,0
g1,746:13680148,29096785
g1,746:38545653,29096785
(1,746:38545653,29096785:655360,215040,0
k1,746:38678767,29096785:133114
x1,746:39201013,29096785
)
k1,746:13024789,29096785:-26176224
)
)
(1,746:13024788,29883217:24865505,455111,127431
x1,746:15844809,29883217
g1,745:16063262,29883217
x1,745:18637431,29883217
x1,745:18872305,29883217
g1,745:19090758,29883217
x1,745:19452299,29883217
x1,745:22601447,29883217
g1,745:22819900,29883217
x1,745:24528178,29883217
g1,745:24746631,29883217
x1,745:25433560,29883217
g1,745:25652013,29883217
x1,745:26848712,29883217
g1,745:27067165,29883217
x1,745:27591400,29883217
g1,745:27809853,29883217
x1,745:28713705,29883217
g1,745:28932158,29883217
x1,745:31593099,29883217
g1,745:31811552,29883217
x1,745:33892223,29883217
g1,745:34183494,29883217
x1,745:35304270,29883217
g1,745:35522723,29883217
x1,745:35866188,29883217
x1,745:36735566,29883217
g1,745:36954019,29883217
x1,745:37460177,29883217
x1,745:37911975,29883217
k1,745:37890293,29883217:1911
)
(1,746:13024788,29883217:0,0,127431
(1,746:13024788,29883217:0,215040,0
g1,746:13680148,29883217
g1,746:38545653,29883217
(1,746:38545653,29883217:655360,215040,0
k1,746:38678767,29883217:133114
x1,746:39201013,29883217
)
k1,746:13024789,29883217:-26176224
)
)
(1,746:13024788,30669649:24865505,455111,127431
x1,746:14446667,30669649
k1,745:14652828,30669649:206161
x1,745:16049729,30669649
k1,745:16255889,30669649:206160
x1,745:17187157,30669649
x1,745:17886135,30669649
k1,745:18092296,30669649:206161
x1,745:19269763,30669649
k1,745:19475924,30669649:206161
x1,745:20367944,30669649
k1,745:20574105,30669649:206161
x1,745:21430444,30669649
x1,745:22269307,30669649
k1,745:22475467,30669649:206160
x1,745:23404951,30669649
x1,745:25064472,30669649
k1,745:25270633,30669649:206161
x1,745:25734483,30669649
x1,745:26572616,30669649
x1,745:29357501,30669649
k1,745:29563662,30669649:206161
x1,745:32312867,30669649
x1,745:32633630,30669649
k1,745:32839791,30669649:206161
x1,745:35630028,30669649
k1,745:35838647,30669649:208619
x1,745:37890293,30669649
k1,745:37890293,30669649:0
)
(1,746:13024788,30669649:0,0,127431
(1,746:13024788,30669649:0,215040,0
g1,746:13680148,30669649
g1,746:38545653,30669649
(1,746:38545653,30669649:655360,215040,0
k1,746:38678767,30669649:133114
x1,746:39201013,30669649
)
k1,746:13024789,30669649:-26176224
)
)
(1,746:13024788,31456081:24865505,455111,127431
x1,746:13461696,31456081
g1,745:13680149,31456081
x1,745:15904737,31456081
g1,745:16123190,31456081
x1,745:16907804,31456081
g1,745:17126257,31456081
x1,745:18183937,31456081
x1,745:18511618,31456081
x1,745:18984934,31456081
x1,745:20097228,31456081
g1,745:20315681,31456081
x1,745:22318174,31456081
g1,745:22536627,31456081
x1,745:25016076,31456081
x1,745:27291639,31456081
k1,746:32527396,31456081:5362897
k1,746:37890293,31456081:5362897
)
(1,746:13024788,31456081:0,0,127431
(1,746:13024788,31456081:0,215040,0
g1,746:13680148,31456081
g1,746:38545653,31456081
(1,746:38545653,31456081:655360,215040,0
k1,746:38678767,31456081:133114
x1,746:39201013,31456081
)
k1,746:13024789,31456081:-26176224
)
)
h1,746:13024788,31456081:0,0,127431
(1,748:13024788,32242513:24865505,455111,127431
h1,747:13024788,32242513:932339,0,0
x1,747:15235411,32242513
x1,747:17043972,32242513
k1,747:17262191,32242513:218219
x1,747:18353717,32242513
k1,747:18571936,32242513:218219
x1,747:18934570,32242513
x1,747:21476702,32242513
k1,747:21694921,32242513:218219
x1,747:25430046,32242513
k1,747:25648265,32242513:218219
x1,747:26119688,32242513
x1,747:26754223,32242513
k1,747:26972442,32242513:218219
x1,747:28024080,32242513
k1,747:28242299,32242513:218219
x1,747:28713722,32242513
x1,747:29279356,32242513
k1,747:29497575,32242513:218219
x1,747:31258160,32242513
k1,747:31476380,32242513:218220
x1,747:32060219,32242513
k1,747:32278438,32242513:218219
x1,747:32931178,32242513
x1,747:33275753,32242513
x1,747:33656592,32242513
k1,747:33874811,32242513:218219
x1,747:34458650,32242513
k1,747:34676869,32242513:218219
x1,747:35583453,32242513
k1,747:35801672,32242513:218219
x1,747:36929461,32242513
x1,747:37255758,32242513
x1,747:37890293,32242513
k1,747:37890293,32242513:0
)
(1,748:13024788,32242513:0,0,127431
(1,748:13024788,32242513:0,215040,0
g1,748:13680148,32242513
g1,748:38545653,32242513
(1,748:38545653,32242513:655360,215040,0
k1,748:38678767,32242513:133114
x1,748:39201013,32242513
)
k1,748:13024789,32242513:-26176224
)
)
(1,748:13024788,33028945:24865505,455111,127431
x1,748:14776058,33028945
x1,747:15777304,33028945
g1,747:16068575,33028945
x1,747:16560096,33028945
g1,747:16778549,33028945
x1,747:17397501,33028945
x1,747:18562588,33028945
x1,747:19199744,33028945
g1,747:19418197,33028945
x1,747:20328421,33028945
g1,747:20546874,33028945
x1,747:22589417,33028945
g1,747:22807870,33028945
x1,747:25325549,33028945
g1,747:25544002,33028945
x1,747:26071933,33028945
g1,747:26290386,33028945
x1,747:26982157,33028945
g1,747:27200610,33028945
x1,747:28074426,33028945
x1,747:29188540,33028945
g1,747:29406993,33028945
x1,747:30462854,33028945
g1,747:30681307,33028945
x1,747:32101258,33028945
x1,747:33867093,33028945
g1,747:34085546,33028945
x1,747:34431432,33028945
x1,747:35307067,33028945
g1,747:35525520,33028945
x1,747:36763426,33028945
k1,747:37890293,33028945:1126867
)
(1,748:13024788,33028945:0,0,127431
(1,748:13024788,33028945:0,215040,0
g1,748:13680148,33028945
g1,748:38545653,33028945
(1,748:38545653,33028945:655360,215040,0
k1,748:38678767,33028945:133114
x1,748:39201013,33028945
)
k1,748:13024789,33028945:-26176224
)
)
(1,748:13024788,33815377:24865505,455111,127431
x1,748:15505646,33815377
x1,747:15631985,33815377
g1,747:15850438,33815377
x1,747:17553201,33815377
g1,747:17771654,33815377
x1,747:18821179,33815377
g1,747:19039632,33815377
x1,747:19658489,33815377
x1,747:21540505,33815377
x1,747:21866111,33815377
x1,747:21992450,33815377
g1,747:22283721,33815377
x1,747:23405625,33815377
g1,747:23624078,33815377
x1,747:25981892,33815377
x1,747:26307498,33815377
g1,747:26525951,33815377
x1,747:27068809,33815377
g1,747:27287262,33815377
x1,747:27649167,33815377
x1,747:30801469,33815377
g1,747:31019922,33815377
x1,747:31381827,33815377
x1,747:31942889,33815377
x1,747:32395160,33815377
x1,747:33317906,33815377
g1,747:33536359,33815377
x1,747:34812075,33815377
x1,747:36616968,33815377
g1,747:36835421,33815377
x1,747:37884946,33815377
k1,747:37890293,33815377:5347
)
(1,748:13024788,33815377:0,0,127431
(1,748:13024788,33815377:0,215040,0
g1,748:13680148,33815377
g1,748:38545653,33815377
(1,748:38545653,33815377:655360,215040,0
k1,748:38678767,33815377:133114
x1,748:39201013,33815377
)
k1,748:13024789,33815377:-26176224
)
)
(1,748:13024788,34601809:24865505,455111,127431
x1,748:13935012,34601809
g1,747:14153465,34601809
x1,747:15285783,34601809
x1,747:15613464,34601809
x1,747:16250620,34601809
g1,747:16469073,34601809
x1,747:18220343,34601809
x1,747:19039544,34601809
g1,747:19257997,34601809
x1,747:22582133,34601809
g1,747:22800586,34601809
x1,747:23710810,34601809
g1,747:23929263,34601809
x1,747:24966920,34601809
x1,747:25622282,34601809
x1,747:26805573,34601809
g1,747:27024026,34601809
x1,747:27551957,34601809
g1,747:27770410,34601809
x1,747:29883951,34601809
x1,747:30339062,34601809
x1,747:30703152,34601809
x1,747:31049038,34601809
x1,747:32782106,34601809
g1,747:33000559,34601809
x1,747:35261555,34601809
g1,747:35480008,34601809
x1,747:36832599,34601809
g1,747:37051052,34601809
x1,747:37597187,34601809
k1,747:37890293,34601809:293106
)
(1,748:13024788,34601809:0,0,127431
(1,748:13024788,34601809:0,215040,0
g1,748:13680148,34601809
g1,748:38545653,34601809
(1,748:38545653,34601809:655360,215040,0
k1,748:38678767,34601809:133114
x1,748:39201013,34601809
)
k1,748:13024789,34601809:-26176224
)
)
(1,748:13024788,35388241:24865505,455111,127431
x1,748:15981195,35388241
g1,747:16199648,35388241
x1,747:18202141,35388241
g1,747:18420594,35388241
x1,747:20940094,35388241
g1,747:21231365,35388241
x1,747:22909816,35388241
g1,747:23128269,35388241
x1,747:24002085,35388241
x1,747:25116199,35388241
g1,747:25334652,35388241
x1,747:26317694,35388241
g1,747:26536147,35388241
x1,747:28686096,35388241
g1,747:28904549,35388241
x1,747:31252928,35388241
g1,747:31471381,35388241
x1,747:32017516,35388241
x1,747:34808262,35388241
g1,747:35026715,35388241
x1,747:36919983,35388241
k1,747:37890293,35388241:970310
)
(1,748:13024788,35388241:0,0,127431
(1,748:13024788,35388241:0,215040,0
g1,748:13680148,35388241
g1,748:38545653,35388241
(1,748:38545653,35388241:655360,215040,0
k1,748:38678767,35388241:133114
x1,748:39201013,35388241
)
k1,748:13024789,35388241:-26176224
)
)
(1,748:13024788,36174673:24865505,455111,127431
x1,748:15823562,36174673
g1,747:16042015,36174673
x1,747:17079925,36174673
g1,747:17298378,36174673
x1,747:19232827,36174673
g1,747:19451280,36174673
x1,747:21246147,36174673
g1,747:21464600,36174673
x1,747:22037240,36174673
g1,747:22255693,36174673
x1,747:24870151,36174673
g1,747:25088604,36174673
x1,747:28819708,36174673
g1,747:29110979,36174673
x1,747:29594144,36174673
x1,747:30859905,36174673
x1,747:31704858,36174673
g1,747:31923311,36174673
x1,747:33195646,36174673
x1,747:33821660,36174673
g1,747:34040113,36174673
x1,747:35332131,36174673
x1,747:36083412,36174673
g1,747:36301865,36174673
x1,747:36659765,36174673
x1,747:37465349,36174673
x1,747:37912414,36174673
k1,747:37890293,36174673:1472
)
(1,748:13024788,36174673:0,0,127431
(1,748:13024788,36174673:0,215040,0
g1,748:13680148,36174673
g1,748:38545653,36174673
(1,748:38545653,36174673:655360,215040,0
k1,748:38678767,36174673:133114
x1,748:39201013,36174673
)
k1,748:13024789,36174673:-26176224
)
)
(1,748:13024788,36961105:24865505,455111,127431
x1,748:14308205,36961105
x1,747:16124102,36961105
g1,747:16342555,36961105
x1,747:17325598,36961105
g1,747:17544051,36961105
x1,747:18603552,36961105
g1,747:18822005,36961105
x1,747:22723226,36961105
g1,747:22941679,36961105
x1,747:24731180,36961105
g1,747:24949633,36961105
x1,747:27030404,36961105
g1,747:27248857,36961105
x1,747:28969179,36961105
g1,747:29187632,36961105
x1,747:31683466,36961105
x1,747:31810897,36961105
g1,747:32029350,36961105
x1,747:34729074,36961105
g1,747:34947527,36961105
x1,747:36660568,36961105
k1,747:37890293,36961105:1320820
)
(1,748:13024788,36961105:0,0,127431
(1,748:13024788,36961105:0,215040,0
g1,748:13680148,36961105
g1,748:38545653,36961105
(1,748:38545653,36961105:655360,215040,0
k1,748:38678767,36961105:133114
x1,748:39201013,36961105
)
k1,748:13024789,36961105:-26176224
)
)
(1,748:13024788,37747537:24865505,455111,127431
x1,748:13647381,37747537
x1,747:15540647,37747537
x1,747:15868328,37747537
x1,747:15995759,37747537
g1,747:16214212,37747537
x1,747:17270073,37747537
g1,747:17488526,37747537
x1,747:18244013,37747537
g1,747:18462466,37747537
x1,747:20069920,37747537
g1,747:20361191,37747537
x1,747:21111215,37747537
g1,747:21329668,37747537
x1,747:22567574,37747537
g1,747:22786027,37747537
x1,747:25611362,37747537
g1,747:25829815,37747537
x1,747:28891809,37747537
g1,747:29110262,37747537
x1,747:29729214,37747537
x1,747:31749912,37747537
x1,747:31986570,37747537
g1,747:32205023,37747537
x1,747:33260884,37747537
g1,747:33479337,37747537
x1,747:35319811,37747537
x1,747:36120808,37747537
g1,747:36339261,37747537
x1,747:36848987,37747537
x1,747:37304098,37747537
k1,747:37890293,37747537:609788
)
(1,748:13024788,37747537:0,0,127431
(1,748:13024788,37747537:0,215040,0
g1,748:13680148,37747537
g1,748:38545653,37747537
(1,748:38545653,37747537:655360,215040,0
k1,748:38678767,37747537:133114
x1,748:39201013,37747537
)
k1,748:13024789,37747537:-26176224
)
)
(1,748:13024788,38533969:24865505,455111,127431
x1,748:14446667,38533969
k1,747:14663087,38533969:216420
x1,747:16059988,38533969
k1,747:16276408,38533969:216420
x1,747:18488617,38533969
k1,747:18705037,38533969:216420
x1,747:19882504,38533969
k1,747:20098924,38533969:216420
x1,747:20527094,38533969
k1,747:20743513,38533969:216419
x1,747:23314313,38533969
k1,747:23530733,38533969:216420
x1,747:23851860,38533969
k1,747:24068280,38533969:216420
x1,747:26103868,38533969
k1,747:26320288,38533969:216420
x1,747:27355031,38533969
k1,747:27571451,38533969:216420
x1,747:29216335,38533969
k1,747:29432755,38533969:216420
x1,747:30289094,38533969
x1,747:31306361,38533969
k1,747:31523187,38533969:216826
x1,747:33985162,38533969
k1,747:34201582,38533969:216420
x1,747:35129283,38533969
k1,747:35345703,38533969:216420
x1,747:35920163,38533969
k1,747:36136583,38533969:216420
x1,747:37890293,38533969
k1,747:37890293,38533969:0
)
(1,748:13024788,38533969:0,0,127431
(1,748:13024788,38533969:0,215040,0
g1,748:13680148,38533969
g1,748:38545653,38533969
(1,748:38545653,38533969:655360,215040,0
k1,748:38678767,38533969:133114
x1,748:39201013,38533969
)
k1,748:13024789,38533969:-26176224
)
)
(1,748:13024788,39320401:24865505,455111,127431
x1,748:13610972,39320401
g1,747:13829425,39320401
x1,747:14739649,39320401
g1,747:14958102,39320401
x1,747:15904736,39320401
g1,747:16123189,39320401
x1,747:16378052,39320401
x1,747:16833163,39320401
x1,747:17142639,39320401
g1,747:17361092,39320401
x1,747:17725182,39320401
x1,747:18071068,39320401
x1,747:19804136,39320401
g1,747:20022589,39320401
x1,747:21806629,39320401
x1,747:22629472,39320401
k1,748:30196313,39320401:7693981
k1,748:37890293,39320401:7693980
)
(1,748:13024788,39320401:0,0,127431
(1,748:13024788,39320401:0,215040,0
g1,748:13680148,39320401
g1,748:38545653,39320401
(1,748:38545653,39320401:655360,215040,0
k1,748:38678767,39320401:133114
x1,748:39201013,39320401
)
k1,748:13024789,39320401:-26176224
)
)
h1,748:13024788,39320401:0,0,127431
(1,750:13024788,40106833:24865505,455111,127431
h1,749:13024788,40106833:932339,0,0
x1,749:15404382,40106833
g1,749:15622835,40106833
x1,749:17918421,40106833
g1,749:18136874,40106833
x1,749:19010690,40106833
x1,749:20124804,40106833
g1,749:20343257,40106833
x1,749:21293531,40106833
x1,749:21748642,40106833
x1,749:22385798,40106833
g1,749:22604251,40106833
x1,749:23478067,40106833
x1,749:25282131,40106833
g1,749:25500584,40106833
x1,749:26083128,40106833
g1,749:26301581,40106833
x1,749:28091082,40106833
g1,749:28309535,40106833
x1,749:28673625,40106833
x1,749:32026891,40106833
g1,749:32318162,40106833
x1,749:33446839,40106833
g1,749:33665292,40106833
x1,749:35309156,40106833
g1,749:35527609,40106833
x1,749:36983967,40106833
k1,749:37890293,40106833:906326
)
(1,750:13024788,40106833:0,0,127431
(1,750:13024788,40106833:0,215040,0
g1,750:13680148,40106833
g1,750:38545653,40106833
(1,750:38545653,40106833:655360,215040,0
k1,750:38678767,40106833:133114
x1,750:39201013,40106833
)
k1,750:13024789,40106833:-26176224
)
)
(1,750:13024788,40893265:24865505,455111,127431
x1,750:13898604,40893265
x1,749:14754215,40893265
g1,749:14972668,40893265
x1,749:16283392,40893265
x1,749:18835661,40893265
g1,749:19054114,40893265
x1,749:19418204,40893265
x1,749:20383043,40893265
g1,749:20601496,40893265
x1,749:21511720,40893265
g1,749:21730173,40893265
x1,749:23374037,40893265
g1,749:23592490,40893265
x1,749:25048849,40893265
g1,749:25267302,40893265
x1,749:26323163,40893265
g1,749:26541616,40893265
x1,749:27451840,40893265
g1,749:27670293,40893265
x1,749:29184906,40893265
g1,749:29403359,40893265
x1,749:30825129,40893265
g1,749:31043582,40893265
x1,749:32499941,40893265
x1,749:32627372,40893265
g1,749:32845825,40893265
x1,749:33337346,40893265
g1,749:33555799,40893265
x1,749:34174751,40893265
x1,749:35339838,40893265
x1,749:35976994,40893265
g1,749:36195447,40893265
x1,749:37433353,40893265
k1,749:37890293,40893265:456940
)
(1,750:13024788,40893265:0,0,127431
(1,750:13024788,40893265:0,215040,0
g1,750:13680148,40893265
g1,750:38545653,40893265
(1,750:38545653,40893265:655360,215040,0
k1,750:38678767,40893265:133114
x1,750:39201013,40893265
)
k1,750:13024789,40893265:-26176224
)
)
(1,750:13024788,41679697:24865505,455111,127431
x1,750:13843990,41679697
x1,749:14557604,41679697
g1,749:14776057,41679697
x1,749:15303988,41679697
g1,749:15522441,41679697
x1,749:18018275,41679697
x1,749:18145706,41679697
g1,749:18364159,41679697
x1,749:21063883,41679697
g1,749:21282336,41679697
x1,749:22338197,41679697
g1,749:22556650,41679697
x1,749:24269691,41679697
g1,749:24488144,41679697
x1,749:27444552,41679697
g1,749:27663005,41679697
x1,749:28864502,41679697
g1,749:29082955,41679697
x1,749:30065997,41679697
x1,749:30393678,41679697
x1,749:32887694,41679697
g1,749:33106147,41679697
x1,749:33615873,41679697
x1,749:33943554,41679697
x1,749:34731806,41679697
g1,749:34950259,41679697
x1,749:35423575,41679697
x1,749:36244595,41679697
k1,749:37890293,41679697:1645698
)
(1,750:13024788,41679697:0,0,127431
(1,750:13024788,41679697:0,215040,0
g1,750:13680148,41679697
g1,750:38545653,41679697
(1,750:38545653,41679697:655360,215040,0
k1,750:38678767,41679697:133114
x1,750:39201013,41679697
)
k1,750:13024789,41679697:-26176224
)
)
(1,750:13024788,42466129:24865505,455111,127431
x1,750:15081895,42466129
x1,749:15354961,42466129
g1,749:15573414,42466129
x1,749:16119549,42466129
g1,749:16338002,42466129
x1,749:19234336,42466129
g1,749:19452789,42466129
x1,749:22602167,42466129
g1,749:22820620,42466129
x1,749:25194482,42466129
x1,749:27146003,42466129
g1,749:27364456,42466129
x1,749:28695205,42466129
g1,749:28913658,42466129
x1,749:30990791,42466129
g1,749:31209244,42466129
x1,749:32665604,42466129
g1,749:32956875,42466129
x1,749:34085552,42466129
g1,749:34304005,42466129
x1,749:34850140,42466129
x1,749:36324704,42466129
x1,749:36652385,42466129
x1,749:37182134,42466129
k1,749:37890293,42466129:721266
)
(1,750:13024788,42466129:0,0,127431
(1,750:13024788,42466129:0,215040,0
g1,750:13680148,42466129
g1,750:38545653,42466129
(1,750:38545653,42466129:655360,215040,0
k1,750:38678767,42466129:133114
x1,750:39201013,42466129
)
k1,750:13024789,42466129:-26176224
)
)
(1,750:13024788,43252561:24865505,455111,127431
x1,750:13388878,43252561
x1,749:16104986,43252561
g1,749:16323439,43252561
x1,749:17197255,43252561
x1,749:18311369,43252561
g1,749:18529822,43252561
x1,749:19585683,43252561
g1,749:19804136,43252561
x1,749:20313862,43252561
x1,749:20768973,43252561
x1,749:21298722,43252561
g1,749:21517175,43252561
x1,749:24049419,43252561
x1,749:24322485,43252561
g1,749:24540938,43252561
x1,749:26406895,43252561
g1,749:26625348,43252561
x1,749:27335324,43252561
x1,749:28136321,43252561
g1,749:28354774,43252561
x1,749:28718864,43252561
x1,749:30561156,43252561
g1,749:30779609,43252561
x1,749:32035719,43252561
g1,749:32254172,43252561
x1,749:34242100,43252561
g1,749:34460553,43252561
x1,749:36102597,43252561
k1,749:37890293,43252561:1800803
)
(1,750:13024788,43252561:0,0,127431
(1,750:13024788,43252561:0,215040,0
g1,750:13680148,43252561
g1,750:38545653,43252561
(1,750:38545653,43252561:655360,215040,0
k1,750:38678767,43252561:133114
x1,750:39201013,43252561
)
k1,750:13024789,43252561:-26176224
)
)
(1,750:13024788,44038993:24865505,455111,127431
x1,750:15362243,44038993
g1,749:15580696,44038993
x1,749:16165060,44038993
g1,749:16383513,44038993
x1,749:19259824,44038993
g1,749:19478277,44038993
x1,749:21464386,44038993
g1,749:21682839,44038993
x1,749:24925057,44038993
g1,749:25143510,44038993
x1,749:25726054,44038993
g1,749:25944507,44038993
x1,749:27218823,44038993
g1,749:27437276,44038993
x1,749:29587225,44038993
g1,749:29805678,44038993
x1,749:32154057,44038993
g1,749:32372510,44038993
x1,749:34375003,44038993
g1,749:34593456,44038993
x1,749:37147545,44038993
k1,749:37890293,44038993:869888
)
(1,750:13024788,44038993:0,0,127431
(1,750:13024788,44038993:0,215040,0
g1,750:13680148,44038993
g1,750:38545653,44038993
(1,750:38545653,44038993:655360,215040,0
k1,750:38678767,44038993:133114
x1,750:39201013,44038993
)
k1,750:13024789,44038993:-26176224
)
)
(1,750:13024788,44825425:24865505,455111,127431
x1,750:14568600,44825425
g1,749:14787053,44825425
x1,749:17612388,44825425
g1,749:17830841,44825425
x1,749:20892835,44825425
g1,749:21111288,44825425
x1,749:21730240,44825425
x1,749:23750938,44825425
x1,749:24246099,44825425
g1,749:24464552,44825425
x1,749:25520413,44825425
g1,749:25738866,44825425
x1,749:27189763,44825425
g1,749:27408216,44825425
x1,749:29092128,44825425
g1,749:29310581,44825425
x1,749:29783897,44825425
x1,749:30604917,44825425
g1,749:30823370,44825425
x1,749:31919280,44825425
g1,749:32137733,44825425
x1,749:32611049,44825425
x1,749:33557682,44825425
x1,749:34269476,44825425
g1,749:34487929,44825425
x1,749:37327830,44825425
k1,749:37890293,44825425:562463
)
(1,750:13024788,44825425:0,0,127431
(1,750:13024788,44825425:0,215040,0
g1,750:13680148,44825425
g1,750:38545653,44825425
(1,750:38545653,44825425:655360,215040,0
k1,750:38678767,44825425:133114
x1,750:39201013,44825425
)
k1,750:13024789,44825425:-26176224
)
)
]
(1,750:13024788,49020595:24865505,1290439,235932
(1,750:13024788,49020595:24865505,1290439,235932
g1,750:2368143,49020595
(1,750:2368143,49020595:35522150,1290439,235932
[1,750:2368143,49020595:35522150,1290439,235932
(1,750:2368143,49020595:35522150,550500,235932
(1,750:2368143,49020595:0,550500,235932
[1,750:2368143,49020595:35522150,550500,235932
(1,750:2368143,49020595:35522150,550500,235932
h1,750:2368143,49020595:0,0,0
x1,750:4288714,49020595
x1,750:4634599,49020595
x1,750:5200758,49020595
g1,750:5419211,49020595
x1,750:6256618,49020595
g1,750:6475071,49020595
x1,750:7785795,49020595
r1,750:7785795,49020595:0,786432,235932
k1,750:22838044,49020595:15052249
k1,750:37890293,49020595:15052249
)
]
k1,750:2368141,49020595:-35522152
)
g1,750:2368143,49020595
[1,750:2368143,49020595:35522150,0,0
(1,750:2368143,49020595:35522150,0,0
k1,750:20129219,49020595:17761076
h1,750:20129219,49020595:0,0,0
g1,750:20129219,49020595
k1,750:37890295,49020595:17761076
)
]
g1,750:37890293,49020595
(1,750:37890293,49020595:0,550500,235932
k1,750:2368141,49020595:-35522152
[1,750:2368141,49020595:35522150,550500,235932
(1,750:2368141,49020595:35522150,550500,235932
k1,750:36284653,49020595:33916512
h1,750:36251885,49020595:0,0,0
x1,750:37234928,49020595
x1,750:37890290,49020595
r1,750:37890290,49020595:0,786432,235932
g1,750:37890290,49020595
g1,750:37890290,49020595
)
]
)
)
]
)
g1,750:37890293,49020595
)
)
]
]
]
!28844
}16
!11
{17
[1,756:4736286,49020595:33154007,44284309,235932
(1,756:4736286,4736286:0,0,0
[1,756:0,4736286:0,0,0
(1,756:0,0:0,0,0
g1,756:0,0
)
]
)
[1,756:4736286,4736286:0,0,0
(1,756:4736286,1535259:0,0,0
k1,756:4736286,1535259:-8222721
)
]
[1,756:4736286,49020595:33154007,44284309,235932
[1,756:13024788,49020595:24865505,47419555,235932
[1,756:13024788,2387472:24865505,786432,0
(1,756:13024788,2387472:24865505,0,0
(1,756:13024788,2387472:24865505,0,0
g1,756:2368143,2387472
(1,756:2368143,2387472:35522150,0,0
[1,756:2368143,2387472:35522150,0,0
(1,756:2368143,2387472:35522150,0,0
(1,756:2368143,2387472:0,0,0
[1,756:2368143,2387472:35522150,0,0
(1,756:2368143,2387472:35522150,0,0
h1,756:2368143,2387472:0,0,0
k1,756:20129219,2387472:17761076
k1,756:37890295,2387472:17761076
)
]
k1,756:2368141,2387472:-35522152
)
g1,756:2368143,2387472
[1,756:2368143,2387472:35522150,0,0
(1,756:2368143,2387472:35522150,0,0
k1,756:20129219,2387472:17761076
h1,756:20129219,2387472:0,0,0
g1,756:20129219,2387472
k1,756:37890295,2387472:17761076
)
]
g1,756:37890293,2387472
(1,756:37890293,2387472:0,0,0
k1,756:2368141,2387472:-35522152
[1,756:2368141,2387472:35522150,0,0
(1,756:2368141,2387472:35522150,0,0
k1,756:37890293,2387472:35522152
h1,756:37890293,2387472:0,0,0
g1,756:37890293,2387472
g1,756:37890293,2387472
)
]
)
)
]
)
g1,756:37890293,2387472
)
)
]
[1,756:13024788,45468380:24865505,41442508,0
[1,677:13024788,24771409:24865505,20745537,0
[1,677:13024788,24771409:24865505,20745537,0
(1,675:13024788,23919441:24865505,19893569,0
k1,675:15511301,23919441:2486513
h1,674:15511301,23919441:0,0,0
(1,674:15511301,23919441:19892479,19893569,0
(1,674:15511301,23919441:19893618,19893618,0
(1,674:15511301,23919441:19893618,19893618,0
(1,674:15511301,23919441:0,19893618,0
(1,674:15511301,23919441:0,18945147,0
(1,674:15511301,23919441:18945147,18945147,0
)
k1,674:15511300,23919441:-18945148
)
)
g1,674:35404919,23919441
)
)
)
g1,675:35403780,23919441
k1,675:37890293,23919441:2486513
)
(1,675:13024788,24535477:24865505,550500,235932
h1,675:13024788,24535477:0,0,0
g1,675:13024788,24535477
[1,675:13024788,24535477:24865505,550500,235932
(1,675:13024788,24535477:24865505,550500,235932
h1,675:13024788,24535477:0,0,0
x1,675:14085191,24535477
g1,675:14336411,24535477
x1,675:14922591,24535477
g1,675:15257551,24535477
r1,756:15257551,24535477:0,786432,235932
g1,675:15257551,24535477
x1,675:18548532,24535477
g1,675:18799752,24535477
x1,675:21092134,24535477
g1,675:21343354,24535477
x1,675:22260854,24535477
g1,675:22512074,24535477
x1,675:24422255,24535477
g1,675:24673475,24535477
x1,675:27352245,24535477
g1,675:27603465,24535477
x1,675:28695726,24535477
x1,675:29690139,24535477
r1,756:29690139,24535477:0,235932,235932
k1,675:33790216,24535477:4100077
k1,675:37890293,24535477:4100077
)
]
g1,675:37890293,24535477
g1,675:37890293,24535477
)
]
]
(1,750:13024788,26737489:24865505,455111,127431
x1,750:15247554,26737489
g1,749:15466007,26737489
x1,749:17472142,26737489
x1,749:17799823,26737489
g1,749:18018276,26737489
x1,749:19074137,26737489
g1,749:19292590,26737489
x1,749:22097903,26737489
x1,749:22425584,26737489
g1,749:22644037,26737489
x1,749:25886257,26737489
k1,750:31824705,26737489:6065588
k1,750:37890293,26737489:6065588
)
(1,750:13024788,26737489:0,0,127431
(1,750:13024788,26737489:0,215040,0
g1,750:13680148,26737489
g1,750:38545653,26737489
(1,750:38545653,26737489:655360,215040,0
k1,750:38678767,26737489:133114
x1,750:39201013,26737489
)
k1,750:13024789,26737489:-26176224
)
)
h1,750:13024788,26737489:0,0,127431
(1,752:13024788,27523921:24865505,455111,127431
h1,751:13024788,27523921:932339,0,0
x1,751:14430443,27523921
x1,751:17144733,27523921
g1,751:17363186,27523921
x1,751:18528273,27523921
x1,751:19711564,27523921
g1,751:19930017,27523921
x1,751:22225603,27523921
g1,751:22444056,27523921
x1,751:23317872,27523921
x1,751:24614031,27523921
g1,751:24832484,27523921
x1,751:25746348,27523921
x1,751:26092233,27523921
g1,751:26310686,27523921
x1,751:26896870,27523921
g1,751:27115323,27523921
x1,751:29527418,27523921
g1,751:29745871,27523921
x1,751:30173677,27523921
x1,751:31508064,27523921
g1,751:31726517,27523921
x1,751:32782378,27523921
g1,751:33000831,27523921
x1,751:34457191,27523921
x1,751:35314623,27523921
g1,751:35533076,27523921
x1,751:36024597,27523921
x1,751:37391752,27523921
k1,751:37890293,27523921:511648
)
(1,752:13024788,27523921:0,0,127431
(1,752:13024788,27523921:0,215040,0
g1,752:13680148,27523921
g1,752:38545653,27523921
(1,752:38545653,27523921:655360,215040,0
k1,752:38678767,27523921:133114
x1,752:39201013,27523921
)
k1,752:13024789,27523921:-26176224
)
)
(1,752:13024788,28310353:24865505,455111,127431
x1,752:14220094,28310353
x1,751:15557759,28310353
k1,751:15768415,28310353:210656
x1,751:16125223,28310353
x1,751:18626810,28310353
k1,751:18835516,28310353:208706
x1,751:21820213,28310353
k1,751:22028919,28310353:208706
x1,751:22492769,28310353
x1,751:23116818,28310353
k1,751:23325524,28310353:208706
x1,751:24288906,28310353
k1,751:24497612,28310353:208706
x1,751:25389632,28310353
k1,751:25598339,28310353:208707
x1,751:26526040,28310353
k1,751:26734746,28310353:208706
x1,751:27878314,28310353
x1,751:28216917,28310353
k1,751:28425623,28310353:208706
x1,751:29317643,28310353
k1,751:29526349,28310353:208706
x1,751:30329167,28310353
x1,751:30774812,28310353
k1,751:30983518,28310353:208706
x1,751:31500890,28310353
k1,751:31709597,28310353:208707
x1,751:32601617,28310353
k1,751:32810323,28310353:208706
x1,751:33827226,28310353
x1,751:35396452,28310353
k1,751:35605158,28310353:208706
x1,751:37676427,28310353
x1,751:37907988,28310353
k1,751:37890293,28310353:0
)
(1,752:13024788,28310353:0,0,127431
(1,752:13024788,28310353:0,215040,0
g1,752:13680148,28310353
g1,752:38545653,28310353
(1,752:38545653,28310353:655360,215040,0
k1,752:38678767,28310353:133114
x1,752:39201013,28310353
)
k1,752:13024789,28310353:-26176224
)
)
(1,752:13024788,29096785:24865505,455111,127431
x1,752:13381960,29096785
x1,751:13721620,29096785
x1,751:15422105,29096785
k1,751:15640466,29096785:218361
x1,751:16213727,29096785
k1,751:16432088,29096785:218361
x1,751:18150083,29096785
x1,751:18953373,29096785
k1,751:19171734,29096785:218361
x1,751:19993229,29096785
x1,751:22282353,29096785
k1,751:22573593,29096785:291240
x1,751:24939857,29096785
k1,751:25158218,29096785:218361
x1,751:25577896,29096785
x1,751:26885892,29096785
k1,751:27104253,29096785:218361
x1,751:27711445,29096785
x1,751:28854049,29096785
x1,751:29478753,29096785
k1,751:29697114,29096785:218361
x1,751:32161600,29096785
k1,751:32379961,29096785:218361
x1,751:34828374,29096785
k1,751:35046735,29096785:218361
x1,751:36082534,29096785
k1,751:36300895,29096785:218361
x1,751:37981388,29096785
k1,751:37890293,29096785:0
)
(1,752:13024788,29096785:0,0,127431
(1,752:13024788,29096785:0,215040,0
g1,752:13680148,29096785
g1,752:38545653,29096785
(1,752:38545653,29096785:655360,215040,0
k1,752:38678767,29096785:133114
x1,752:39201013,29096785
)
k1,752:13024789,29096785:-26176224
)
)
(1,752:13024788,29883217:24865505,455111,127431
x1,752:14275509,29883217
g1,751:14493962,29883217
x1,751:14821643,29883217
g1,751:15040096,29883217
x1,751:16880570,29883217
x1,751:17681567,29883217
g1,751:17900020,29883217
x1,751:19689521,29883217
g1,751:19907974,29883217
x1,751:22915354,29883217
g1,751:23133807,29883217
x1,751:26195801,29883217
g1,751:26414254,29883217
x1,751:27033206,29883217
x1,751:29053904,29883217
x1,751:29472607,29883217
g1,751:29691060,29883217
x1,751:32647468,29883217
g1,751:32865921,29883217
x1,751:33302829,29883217
g1,751:33521282,29883217
x1,751:35924272,29883217
g1,751:36142725,29883217
x1,751:37586341,29883217
x1,751:37859407,29883217
k1,751:37890293,29883217:30886
)
(1,752:13024788,29883217:0,0,127431
(1,752:13024788,29883217:0,215040,0
g1,752:13680148,29883217
g1,752:38545653,29883217
(1,752:38545653,29883217:655360,215040,0
k1,752:38678767,29883217:133114
x1,752:39201013,29883217
)
k1,752:13024789,29883217:-26176224
)
)
(1,752:13024788,30669649:24865505,455111,127431
x1,752:14452017,30669649
g1,751:14670470,30669649
x1,751:16092240,30669649
g1,751:16310693,30669649
x1,751:18442439,30669649
g1,751:18660892,30669649
x1,751:19971616,30669649
g1,751:20190069,30669649
x1,751:21100293,30669649
g1,751:21318746,30669649
x1,751:22775106,30669649
x1,751:23632538,30669649
g1,751:23850991,30669649
x1,751:24342512,30669649
x1,751:25709667,30669649
g1,751:25928120,30669649
x1,751:27147820,30669649
x1,751:28513156,30669649
g1,751:28804427,30669649
x1,751:29933104,30669649
g1,751:30151557,30669649
x1,751:31607917,30669649
x1,751:32465349,30669649
g1,751:32683802,30669649
x1,751:33175323,30669649
x1,751:34542478,30669649
g1,751:34760931,30669649
x1,751:35980631,30669649
x1,751:37163922,30669649
k1,751:37890293,30669649:726371
)
(1,752:13024788,30669649:0,0,127431
(1,752:13024788,30669649:0,215040,0
g1,752:13680148,30669649
g1,752:38545653,30669649
(1,752:38545653,30669649:655360,215040,0
k1,752:38678767,30669649:133114
x1,752:39201013,30669649
)
k1,752:13024789,30669649:-26176224
)
)
(1,752:13024788,31456081:24865505,455111,127431
x1,752:13959858,31456081
x1,751:14407396,31456081
x1,751:15034067,31456081
k1,751:15252243,31456081:218176
x1,751:15897119,31456081
x1,751:16237762,31456081
x1,751:16614232,31456081
k1,751:16832407,31456081:218175
x1,751:19309804,31456081
k1,751:19527980,31456081:218176
x1,751:20566948,31456081
k1,751:20785123,31456081:218175
x1,751:21397755,31456081
x1,751:23261020,31456081
x1,751:23583167,31456081
k1,751:23801343,31456081:218176
x1,751:24768658,31456081
k1,751:24986833,31456081:218175
x1,751:26025801,31456081
k1,751:26243977,31456081:218176
x1,751:26566415,31456081
k1,751:26784590,31456081:218175
x1,751:29957022,31456081
x1,751:30744912,31456081
k1,751:30963088,31456081:218176
x1,751:31464658,31456081
x1,751:31912196,31456081
x1,751:32433178,31456081
k1,751:32651353,31456081:218175
x1,751:34336985,31456081
k1,751:34555216,31456081:218231
x1,751:37349679,31456081
k1,751:37567855,31456081:218176
x1,751:37890293,31456081
k1,751:37890293,31456081:0
)
(1,752:13024788,31456081:0,0,127431
(1,752:13024788,31456081:0,215040,0
g1,752:13680148,31456081
g1,752:38545653,31456081
(1,752:38545653,31456081:655360,215040,0
k1,752:38678767,31456081:133114
x1,752:39201013,31456081
)
k1,752:13024789,31456081:-26176224
)
)
(1,752:13024788,32242513:24865505,455111,127431
x1,752:15591620,32242513
g1,751:15810073,32242513
x1,751:16392617,32242513
g1,751:16611070,32242513
x1,751:17856256,32242513
g1,751:18074709,32242513
x1,751:18402390,32242513
g1,751:18620843,32242513
x1,751:19933387,32242513
x1,751:21664635,32242513
g1,751:21883088,32242513
x1,751:22411019,32242513
g1,751:22629472,32242513
x1,751:23796379,32242513
g1,751:24014832,32242513
x1,751:25458448,32242513
x1,751:25731514,32242513
g1,751:25949967,32242513
x1,751:27559241,32242513
k1,752:32661197,32242513:5229096
k1,752:37890293,32242513:5229096
)
(1,752:13024788,32242513:0,0,127431
(1,752:13024788,32242513:0,215040,0
g1,752:13680148,32242513
g1,752:38545653,32242513
(1,752:38545653,32242513:655360,215040,0
k1,752:38678767,32242513:133114
x1,752:39201013,32242513
)
k1,752:13024789,32242513:-26176224
)
)
h1,752:13024788,32242513:0,0,127431
(1,754:13024788,33028945:24865505,455111,127431
h1,753:13024788,33028945:932339,0,0
x1,753:16440217,33028945
g1,753:16658670,33028945
x1,753:19433033,33028945
g1,753:19651486,33028945
x1,753:20525302,33028945
x1,753:21821461,33028945
g1,753:22039914,33028945
x1,753:24661361,33028945
g1,753:24879814,33028945
x1,753:26885948,33028945
g1,753:27104401,33028945
x1,753:30144547,33028945
g1,753:30363000,33028945
x1,753:31418861,33028945
g1,753:31637314,33028945
x1,753:32857016,33028945
x1,753:33130082,33028945
g1,753:33348535,33028945
x1,753:34140431,33028945
x1,753:34468112,33028945
x1,753:35181726,33028945
g1,753:35400179,33028945
x1,753:36456040,33028945
g1,753:36674493,33028945
x1,753:37584717,33028945
k1,753:37890293,33028945:305576
)
(1,754:13024788,33028945:0,0,127431
(1,754:13024788,33028945:0,215040,0
g1,754:13680148,33028945
g1,754:38545653,33028945
(1,754:38545653,33028945:655360,215040,0
k1,754:38678767,33028945:133114
x1,754:39201013,33028945
)
k1,754:13024789,33028945:-26176224
)
)
(1,754:13024788,33815377:24865505,455111,127431
x1,754:13534514,33815377
x1,753:13989625,33815377
x1,753:14776057,33815377
g1,753:14994510,33815377
x1,753:15358600,33815377
x1,753:18529821,33815377
g1,753:18748274,33815377
x1,753:20468596,33815377
g1,753:20687049,33815377
x1,753:22454705,33815377
g1,753:22673158,33815377
x1,753:23364929,33815377
g1,753:23583382,33815377
x1,753:25846198,33815377
g1,753:26137469,33815377
x1,753:28371159,33815377
g1,753:28589612,33815377
x1,753:31629758,33815377
g1,753:31848211,33815377
x1,753:32467163,33815377
x1,753:33632250,33815377
x1,753:34269406,33815377
g1,753:34487859,33815377
x1,753:37533470,33815377
k1,753:37890293,33815377:381071
)
(1,754:13024788,33815377:0,0,127431
(1,754:13024788,33815377:0,215040,0
g1,754:13680148,33815377
g1,754:38545653,33815377
(1,754:38545653,33815377:655360,215040,0
k1,754:38678767,33815377:133114
x1,754:39201013,33815377
)
k1,754:13024789,33815377:-26176224
)
)
(1,754:13024788,34601809:24865505,455111,127431
x1,754:14262694,34601809
g1,753:14481147,34601809
x1,753:15103740,34601809
x1,753:16997006,34601809
x1,753:17324687,34601809
g1,753:17543140,34601809
x1,753:18526183,34601809
g1,753:18744636,34601809
x1,753:21549947,34601809
g1,753:21768400,34601809
x1,753:22278126,34601809
x1,753:22733237,34601809
g1,753:22951690,34601809
x1,753:24664731,34601809
g1,753:24883184,34601809
x1,753:27723085,34601809
g1,753:27941538,34601809
x1,753:29143035,34601809
g1,753:29361488,34601809
x1,753:29798396,34601809
g1,753:30016849,34601809
x1,753:31564231,34601809
g1,753:31782684,34601809
x1,753:32365228,34601809
g1,753:32583681,34601809
x1,753:33785177,34601809
x1,753:34750016,34601809
g1,753:34968469,34601809
x1,753:35296150,34601809
k1,753:37890293,34601809:2594143
)
(1,754:13024788,34601809:0,0,127431
(1,754:13024788,34601809:0,215040,0
g1,754:13680148,34601809
g1,754:38545653,34601809
(1,754:38545653,34601809:655360,215040,0
k1,754:38678767,34601809:133114
x1,754:39201013,34601809
)
k1,754:13024789,34601809:-26176224
)
)
(1,754:13024788,35388241:24865505,455111,127431
x1,754:15201263,35388241
x1,753:16123066,35388241
g1,753:16341519,35388241
x1,753:17644874,35388241
x1,753:19364130,35388241
g1,753:19582583,35388241
x1,753:20106818,35388241
g1,753:20325271,35388241
x1,753:21758781,35388241
x1,753:22029808,35388241
g1,753:22248261,35388241
x1,753:23846269,35388241
g1,753:24064722,35388241
x1,753:26089352,35388241
g1,753:26307805,35388241
x1,753:26886271,35388241
g1,753:27104724,35388241
x1,753:27430111,35388241
g1,753:27648564,35388241
x1,753:28877804,35388241
g1,753:29096257,35388241
x1,753:29457798,35388241
x1,753:30343446,35388241
x1,753:30686782,35388241
x1,753:31249105,35388241
g1,753:31467558,35388241
x1,753:31991793,35388241
g1,753:32210246,35388241
x1,753:33461177,35388241
g1,753:33679630,35388241
x1,753:35758492,35388241
x1,753:36466983,35388241
g1,753:36758254,35388241
x1,753:37879030,35388241
k1,753:37890293,35388241:11263
)
(1,754:13024788,35388241:0,0,127431
(1,754:13024788,35388241:0,215040,0
g1,754:13680148,35388241
g1,754:38545653,35388241
(1,754:38545653,35388241:655360,215040,0
k1,754:38678767,35388241:133114
x1,754:39201013,35388241
)
k1,754:13024789,35388241:-26176224
)
)
(1,754:13024788,36174673:24865505,455111,127431
x1,754:13780275,36174673
g1,753:13998728,36174673
x1,753:15424137,36174673
g1,753:15642590,36174673
x1,753:16698451,36174673
g1,753:16916904,36174673
x1,753:19924284,36174673
g1,753:20142737,36174673
x1,753:23204731,36174673
g1,753:23423184,36174673
x1,753:24042136,36174673
x1,753:26062834,36174673
x1,753:26299492,36174673
g1,753:26517945,36174673
x1,753:26991261,36174673
x1,753:27812281,36174673
g1,753:28030734,36174673
x1,753:29126644,36174673
g1,753:29345097,36174673
x1,753:29854823,36174673
x1,753:30491979,36174673
g1,753:30710432,36174673
x1,753:33754222,36174673
g1,753:33972675,36174673
x1,753:34668086,36174673
g1,753:34886539,36174673
x1,753:36889033,36174673
k1,753:37890293,36174673:1001260
)
(1,754:13024788,36174673:0,0,127431
(1,754:13024788,36174673:0,215040,0
g1,754:13680148,36174673
g1,754:38545653,36174673
(1,754:38545653,36174673:655360,215040,0
k1,754:38678767,36174673:133114
x1,754:39201013,36174673
)
k1,754:13024789,36174673:-26176224
)
)
(1,754:13024788,36961105:24865505,455111,127431
x1,754:14487701,36961105
x1,753:14808464,36961105
k1,753:15024353,36961105:215889
x1,753:15559565,36961105
k1,753:15775453,36961105:215888
x1,753:16813764,36961105
k1,753:17029653,36961105:215889
x1,753:18992096,36961105
k1,753:19207985,36961105:215889
x1,753:22028551,36961105
k1,753:22244439,36961105:215888
x1,753:23207820,36961105
x1,753:24491965,36961105
k1,753:24782382,36961105:290417
x1,753:26102572,36961105
x1,753:26369813,36961105
k1,753:26585701,36961105:215888
x1,753:27361759,36961105
x1,753:27682522,36961105
x1,753:28203096,36961105
k1,753:28418985,36961105:215889
x1,753:28775793,36961105
x1,753:31277380,36961105
k1,753:31493269,36961105:215889
x1,753:33907074,36961105
x1,753:34030864,36961105
k1,753:34247265,36961105:216401
x1,753:35496093,36961105
k1,753:35711982,36961105:215889
x1,753:37890293,36961105
k1,753:37890293,36961105:0
)
(1,754:13024788,36961105:0,0,127431
(1,754:13024788,36961105:0,215040,0
g1,754:13680148,36961105
g1,754:38545653,36961105
(1,754:38545653,36961105:655360,215040,0
k1,754:38678767,36961105:133114
x1,754:39201013,36961105
)
k1,754:13024789,36961105:-26176224
)
)
(1,754:13024788,37747537:24865505,455111,127431
x1,754:15520622,37747537
x1,753:15648053,37747537
g1,753:15866506,37747537
x1,753:18566230,37747537
g1,753:18784683,37747537
x1,753:19840544,37747537
g1,753:20058997,37747537
x1,753:21772038,37747537
g1,753:22063309,37747537
x1,753:22813333,37747537
g1,753:23031786,37747537
x1,753:24269692,37747537
g1,753:24488145,37747537
x1,753:25939042,37747537
g1,753:26157495,37747537
x1,753:27582904,37747537
g1,753:27801357,37747537
x1,753:30142452,37747537
g1,753:30360905,37747537
x1,753:30724995,37747537
x1,753:31070881,37747537
x1,753:31673450,37747537
g1,753:31891903,37747537
x1,753:34952078,37747537
g1,753:35170531,37747537
x1,753:35698462,37747537
k1,753:37890293,37747537:2191831
)
(1,754:13024788,37747537:0,0,127431
(1,754:13024788,37747537:0,215040,0
g1,754:13680148,37747537
g1,754:38545653,37747537
(1,754:38545653,37747537:655360,215040,0
k1,754:38678767,37747537:133114
x1,754:39201013,37747537
)
k1,754:13024789,37747537:-26176224
)
)
(1,754:13024788,38533969:24865505,455111,127431
x1,754:15684462,38533969
g1,753:15902915,38533969
x1,753:19622092,38533969
g1,753:19913363,38533969
x1,753:21591814,38533969
g1,753:21810267,38533969
x1,753:23676225,38533969
g1,753:23894678,38533969
x1,753:25278220,38533969
g1,753:25496673,38533969
x1,753:26770987,38533969
g1,753:26989440,38533969
x1,753:30127892,38533969
g1,753:30346345,38533969
x1,753:33408341,38533969
g1,753:33626794,38533969
x1,753:34154725,38533969
g1,753:34373178,38533969
x1,753:35976993,38533969
g1,753:36195446,38533969
x1,753:37251307,38533969
k1,753:37890293,38533969:638986
)
(1,754:13024788,38533969:0,0,127431
(1,754:13024788,38533969:0,215040,0
g1,754:13680148,38533969
g1,754:38545653,38533969
(1,754:38545653,38533969:655360,215040,0
k1,754:38678767,38533969:133114
x1,754:39201013,38533969
)
k1,754:13024789,38533969:-26176224
)
)
(1,754:13024788,39320401:24865505,455111,127431
x1,754:16526857,39320401
x1,754:17525919,39320401
x1,753:19185440,39320401
x1,753:19417001,39320401
k1,753:19623627,39320401:206626
x1,753:20479966,39320401
x1,753:21572162,39320401
k1,753:21778787,39320401:206625
x1,753:23241699,39320401
k1,753:23448325,39320401:206626
x1,753:25482130,39320401
k1,753:25688756,39320401:206626
x1,753:26259649,39320401
k1,753:26466275,39320401:206626
x1,753:28767686,39320401
k1,753:28974311,39320401:206625
x1,753:31580792,39320401
k1,753:31787418,39320401:206626
x1,753:35328735,39320401
k1,753:35535361,39320401:206626
x1,753:37890293,39320401
k1,753:37890293,39320401:0
)
(1,754:13024788,39320401:0,0,127431
(1,754:13024788,39320401:0,215040,0
g1,754:13680148,39320401
g1,754:38545653,39320401
(1,754:38545653,39320401:655360,215040,0
k1,754:38678767,39320401:133114
x1,754:39201013,39320401
)
k1,754:13024789,39320401:-26176224
)
)
(1,754:13024788,40106833:24865505,455111,0
x1,754:13570923,40106833
g1,753:13789376,40106833
x1,753:15538827,40106833
x1,753:15866508,40106833
x1,753:17838053,40106833
g1,753:18056506,40106833
x1,753:19840546,40106833
g1,753:20058999,40106833
x1,753:21515359,40106833
k1,754:29639256,40106833:8251037
k1,754:37890293,40106833:8251037
)
(1,754:13024788,40106833:0,0,0
(1,754:13024788,40106833:0,215040,0
g1,754:13680148,40106833
g1,754:38545653,40106833
(1,754:38545653,40106833:655360,215040,0
k1,754:38678767,40106833:133114
x1,754:39201013,40106833
)
k1,754:13024789,40106833:-26176224
)
)
h1,754:13024788,40106833:0,0,0
(1,756:13024788,40893265:24865505,455111,127431
h1,755:13024788,40893265:932339,0,0
x1,755:14812739,40893265
x1,755:16216304,40893265
g1,755:16434757,40893265
x1,755:17344981,40893265
g1,755:17563434,40893265
x1,755:19806228,40893265
g1,755:20024681,40893265
x1,755:20974955,40893265
x1,755:21430066,40893265
g1,755:21648519,40893265
x1,755:22850016,40893265
g1,755:23068469,40893265
x1,755:24819739,40893265
x1,755:25638940,40893265
g1,755:25857393,40893265
x1,755:28152979,40893265
g1,755:28371432,40893265
x1,755:29427293,40893265
g1,755:29645746,40893265
x1,755:31759287,40893265
x1,755:31995945,40893265
g1,755:32214398,40893265
x1,755:32578488,40893265
x1,755:32924374,40893265
x1,755:34657442,40893265
g1,755:34875895,40893265
x1,755:35713300,40893265
x1,755:37865069,40893265
k1,755:37890293,40893265:25224
)
(1,756:13024788,40893265:0,0,127431
(1,756:13024788,40893265:0,215040,0
g1,756:13680148,40893265
g1,756:38545653,40893265
(1,756:38545653,40893265:655360,215040,0
k1,756:38678767,40893265:133114
x1,756:39201013,40893265
)
k1,756:13024789,40893265:-26176224
)
)
(1,756:13024788,41679697:24865505,455111,127431
x1,756:14376472,41679697
x1,755:15549548,41679697
g1,755:15768001,41679697
x1,755:16669122,41679697
g1,755:16887575,41679697
x1,755:17248024,41679697
x1,755:18062819,41679697
g1,755:18281272,41679697
x1,755:20788193,41679697
x1,755:21058346,41679697
g1,755:21276799,41679697
x1,755:21637248,41679697
x1,755:24776938,41679697
g1,755:24995391,41679697
x1,755:25772159,41679697
g1,755:25990612,41679697
x1,755:27419791,41679697
x1,755:27689944,41679697
g1,755:27908397,41679697
x1,755:30503626,41679697
g1,755:30722079,41679697
x1,755:31262753,41679697
g1,755:31481206,41679697
x1,755:33247405,41679697
x1,755:33737432,41679697
g1,755:33955885,41679697
x1,755:35217456,41679697
g1,755:35435909,41679697
x1,755:37908587,41679697
k1,755:37890293,41679697:5954
)
(1,756:13024788,41679697:0,0,127431
(1,756:13024788,41679697:0,215040,0
g1,756:13680148,41679697
g1,756:38545653,41679697
(1,756:38545653,41679697:655360,215040,0
k1,756:38678767,41679697:133114
x1,756:39201013,41679697
)
k1,756:13024789,41679697:-26176224
)
)
(1,756:13024788,42466129:24865505,455111,127431
x1,756:14519376,42466129
g1,755:14737829,42466129
x1,755:16893238,42466129
g1,755:17184509,42466129
x1,755:18751914,42466129
g1,755:18970367,42466129
x1,755:19957050,42466129
x1,755:21289618,42466129
g1,755:21508071,42466129
x1,755:24003905,42466129
x1,755:24131336,42466129
g1,755:24349789,42466129
x1,755:26862008,42466129
g1,755:27080461,42466129
x1,755:29598140,42466129
g1,755:29816593,42466129
x1,755:30872454,42466129
g1,755:31090907,42466129
x1,755:32803948,42466129
g1,755:33022401,42466129
x1,755:34260307,42466129
g1,755:34478760,42466129
x1,755:37486140,42466129
k1,755:37890293,42466129:404153
)
(1,756:13024788,42466129:0,0,127431
(1,756:13024788,42466129:0,215040,0
g1,756:13680148,42466129
g1,756:38545653,42466129
(1,756:38545653,42466129:655360,215040,0
k1,756:38678767,42466129:133114
x1,756:39201013,42466129
)
k1,756:13024789,42466129:-26176224
)
)
(1,756:13024788,43252561:24865505,455111,127431
x1,756:16025541,43252561
k1,755:16232402,43252561:206861
x1,755:16838975,43252561
x1,755:18819624,43252561
x1,755:19482922,43252561
k1,755:19692101,43252561:209179
x1,755:20726844,43252561
k1,755:20933705,43252561:206861
x1,755:21433236,43252561
x1,755:21878881,43252561
k1,755:22085742,43252561:206861
x1,755:23507621,43252561
k1,755:23714481,43252561:206860
x1,755:25364715,43252561
k1,755:25571576,43252561:206861
x1,755:29037964,43252561
k1,755:29244825,43252561:206861
x1,755:30422292,43252561
k1,755:30629153,43252561:206861
x1,755:31860141,43252561
k1,755:32067001,43252561:206860
x1,755:32925123,43252561
k1,755:33131984,43252561:206861
x1,755:34525318,43252561
k1,755:34732179,43252561:206861
x1,755:35731241,43252561
x1,755:37890293,43252561
k1,755:37890293,43252561:0
)
(1,756:13024788,43252561:0,0,127431
(1,756:13024788,43252561:0,215040,0
g1,756:13680148,43252561
g1,756:38545653,43252561
(1,756:38545653,43252561:655360,215040,0
k1,756:38678767,43252561:133114
x1,756:39201013,43252561
)
k1,756:13024789,43252561:-26176224
)
)
(1,756:13024788,44038993:24865505,455111,127431
x1,756:14080649,44038993
g1,755:14299102,44038993
x1,755:16829526,44038993
g1,755:17047979,44038993
x1,755:20197357,44038993
g1,755:20415810,44038993
x1,755:21726534,44038993
g1,755:21944987,44038993
x1,755:23255709,44038993
g1,755:23474162,44038993
x1,755:25951793,44038993
g1,755:26170246,44038993
x1,755:29194013,44038993
g1,755:29412466,44038993
x1,755:30577553,44038993
x1,755:31760844,44038993
g1,755:31979297,44038993
x1,755:34274883,44038993
g1,755:34493336,44038993
x1,755:36277376,44038993
x1,755:37100219,44038993
g1,755:37318672,44038993
x1,755:37903036,44038993
k1,755:37890293,44038993:364
)
(1,756:13024788,44038993:0,0,127431
(1,756:13024788,44038993:0,215040,0
g1,756:13680148,44038993
g1,756:38545653,44038993
(1,756:38545653,44038993:655360,215040,0
k1,756:38678767,44038993:133114
x1,756:39201013,44038993
)
k1,756:13024789,44038993:-26176224
)
)
(1,756:13024788,44825425:24865505,455111,127431
x1,756:15325833,44825425
g1,755:15544286,44825425
x1,755:18318649,44825425
g1,755:18537102,44825425
x1,755:19410918,44825425
x1,755:20707077,44825425
g1,755:20998348,44825425
x1,755:22565753,44825425
g1,755:22784206,44825425
x1,755:24573707,44825425
g1,755:24792160,44825425
x1,755:25156250,44825425
x1,755:28327471,44825425
g1,755:28545924,44825425
x1,755:29896697,44825425
x1,755:31012632,44825425
g1,755:31231085,44825425
x1,755:32580037,44825425
g1,755:32798490,44825425
x1,755:35350760,44825425
x1,755:35678441,44825425
g1,755:35896894,44825425
x1,755:36681508,44825425
k1,755:37890293,44825425:1221892
)
(1,756:13024788,44825425:0,0,127431
(1,756:13024788,44825425:0,215040,0
g1,756:13680148,44825425
g1,756:38545653,44825425
(1,756:38545653,44825425:655360,215040,0
k1,756:38678767,44825425:133114
x1,756:39201013,44825425
)
k1,756:13024789,44825425:-26176224
)
)
]
(1,756:13024788,49020595:24865505,1290439,235932
(1,756:13024788,49020595:24865505,1290439,235932
g1,756:2368143,49020595
(1,756:2368143,49020595:35522150,1290439,235932
[1,756:2368143,49020595:35522150,1290439,235932
(1,756:2368143,49020595:35522150,550500,235932
(1,756:2368143,49020595:0,550500,235932
[1,756:2368143,49020595:35522150,550500,235932
(1,756:2368143,49020595:35522150,550500,235932
h1,756:2368143,49020595:0,0,0
x1,756:4288714,49020595
x1,756:4634599,49020595
x1,756:5200758,49020595
g1,756:5419211,49020595
x1,756:6256618,49020595
g1,756:6475071,49020595
x1,756:7785795,49020595
r1,756:7785795,49020595:0,786432,235932
k1,756:22838044,49020595:15052249
k1,756:37890293,49020595:15052249
)
]
k1,756:2368141,49020595:-35522152
)
g1,756:2368143,49020595
[1,756:2368143,49020595:35522150,0,0
(1,756:2368143,49020595:35522150,0,0
k1,756:20129219,49020595:17761076
h1,756:20129219,49020595:0,0,0
g1,756:20129219,49020595
k1,756:37890295,49020595:17761076
)
]
g1,756:37890293,49020595
(1,756:37890293,49020595:0,550500,235932
k1,756:2368141,49020595:-35522152
[1,756:2368141,49020595:35522150,550500,235932
(1,756:2368141,49020595:35522150,550500,235932
k1,756:36284653,49020595:33916512
h1,756:36251885,49020595:0,0,0
x1,756:37234928,49020595
x1,756:37890290,49020595
r1,756:37890290,49020595:0,786432,235932
g1,756:37890290,49020595
g1,756:37890290,49020595
)
]
)
)
]
)
g1,756:37890293,49020595
)
)
]
]
]
!28396
}17
!11
{18
[1,787:4736286,49020595:33154007,44284309,235932
(1,787:4736286,4736286:0,0,0
[1,787:0,4736286:0,0,0
(1,787:0,0:0,0,0
g1,787:0,0
)
]
)
[1,787:4736286,4736286:0,0,0
(1,787:4736286,1535259:0,0,0
k1,787:4736286,1535259:-8222721
)
]
[1,787:4736286,49020595:33154007,44284309,235932
[1,787:13024788,49020595:24865505,47419555,235932
[1,787:13024788,2387472:24865505,786432,0
(1,787:13024788,2387472:24865505,0,0
(1,787:13024788,2387472:24865505,0,0
g1,787:2368143,2387472
(1,787:2368143,2387472:35522150,0,0
[1,787:2368143,2387472:35522150,0,0
(1,787:2368143,2387472:35522150,0,0
(1,787:2368143,2387472:0,0,0
[1,787:2368143,2387472:35522150,0,0
(1,787:2368143,2387472:35522150,0,0
h1,787:2368143,2387472:0,0,0
k1,787:20129219,2387472:17761076
k1,787:37890295,2387472:17761076
)
]
k1,787:2368141,2387472:-35522152
)
g1,787:2368143,2387472
[1,787:2368143,2387472:35522150,0,0
(1,787:2368143,2387472:35522150,0,0
k1,787:20129219,2387472:17761076
h1,787:20129219,2387472:0,0,0
g1,787:20129219,2387472
k1,787:37890295,2387472:17761076
)
]
g1,787:37890293,2387472
(1,787:37890293,2387472:0,0,0
k1,787:2368141,2387472:-35522152
[1,787:2368141,2387472:35522150,0,0
(1,787:2368141,2387472:35522150,0,0
k1,787:37890293,2387472:35522152
h1,787:37890293,2387472:0,0,0
g1,787:37890293,2387472
g1,787:37890293,2387472
)
]
)
)
]
)
g1,787:37890293,2387472
)
)
]
[1,787:13024788,45468380:24865505,41442508,0
[1,685:13024788,24771409:24865505,20745537,0
[1,685:13024788,24771409:24865505,20745537,0
(1,683:13024788,23919441:24865505,19893569,0
k1,683:15511301,23919441:2486513
h1,682:15511301,23919441:0,0,0
(1,682:15511301,23919441:19892479,19893569,0
(1,682:15511301,23919441:19893618,19893618,0
(1,682:15511301,23919441:19893618,19893618,0
(1,682:15511301,23919441:0,19893618,0
(1,682:15511301,23919441:0,18945147,0
(1,682:15511301,23919441:18945147,18945147,0
)
k1,682:15511300,23919441:-18945148
)
)
g1,682:35404919,23919441
)
)
)
g1,683:35403780,23919441
k1,683:37890293,23919441:2486513
)
(1,683:13024788,24535477:24865505,550500,235932
h1,683:13024788,24535477:0,0,0
g1,683:13024788,24535477
[1,683:13024788,24535477:24865505,550500,235932
(1,683:13024788,24535477:24865505,550500,235932
h1,683:13024788,24535477:0,0,0
x1,683:14085191,24535477
g1,683:14336411,24535477
x1,683:14922591,24535477
g1,683:15257551,24535477
r1,787:15257551,24535477:0,786432,235932
g1,683:15257551,24535477
x1,683:18548532,24535477
g1,683:18799752,24535477
x1,683:21092134,24535477
g1,683:21343354,24535477
x1,683:22260854,24535477
g1,683:22512074,24535477
x1,683:25285960,24535477
g1,683:25537180,24535477
x1,683:26011403,24535477
x1,683:27571607,24535477
g1,683:27822827,24535477
x1,683:28915088,24535477
x1,683:29909501,24535477
r1,787:29909501,24535477:0,235932,235932
k1,683:33899897,24535477:3990396
k1,683:37890293,24535477:3990396
)
]
g1,683:37890293,24535477
g1,683:37890293,24535477
)
]
]
(1,756:13024788,26737489:24865505,455111,127431
x1,756:15027281,26737489
g1,755:15245734,26737489
x1,755:16288851,26737489
g1,755:16507304,26737489
x1,755:19385433,26737489
g1,755:19603886,26737489
x1,755:20659747,26737489
g1,755:20878200,26737489
x1,755:22281766,26737489
g1,755:22500219,26737489
x1,755:23046354,26737489
x1,755:24176852,26737489
x1,755:24814008,26737489
x1,755:25924482,26737489
g1,755:26142935,26737489
x1,755:28846299,26737489
g1,755:29064752,26737489
x1,755:30775974,26737489
g1,755:30994427,26737489
x1,755:31576971,26737489
g1,755:31795424,26737489
x1,755:33053354,26737489
x1,755:33690510,26737489
x1,755:34800984,26737489
g1,755:35019437,26737489
x1,755:36568640,26737489
x1,755:36841706,26737489
g1,755:37060159,26737489
x1,755:37606294,26737489
k1,755:37890293,26737489:283999
)
(1,756:13024788,26737489:0,0,127431
(1,756:13024788,26737489:0,215040,0
g1,756:13680148,26737489
g1,756:38545653,26737489
(1,756:38545653,26737489:655360,215040,0
k1,756:38678767,26737489:133114
x1,756:39201013,26737489
)
k1,756:13024789,26737489:-26176224
)
)
(1,756:13024788,27523921:24865505,455111,127431
x1,756:14481147,27523921
x1,756:15524264,27523921
g1,755:15742717,27523921
x1,755:17492168,27523921
x1,755:17819849,27523921
x1,755:19791394,27523921
g1,755:20009847,27523921
x1,755:20373937,27523921
x1,755:23526956,27523921
k1,756:30645055,27523921:7245239
k1,756:37890293,27523921:7245238
)
(1,756:13024788,27523921:0,0,127431
(1,756:13024788,27523921:0,215040,0
g1,756:13680148,27523921
g1,756:38545653,27523921
(1,756:38545653,27523921:655360,215040,0
k1,756:38678767,27523921:133114
x1,756:39201013,27523921
)
k1,756:13024789,27523921:-26176224
)
)
h1,756:13024788,27523921:0,0,127431
[1,783:13024788,40774567:24865505,12336783,0
[1,783:13024788,40774567:24865505,12336783,0
(1,762:2368143,28988284:35522150,550500,235932
h1,762:2368143,28988284:0,0,0
g1,762:2368143,28988284
[1,762:2368143,28988284:35522150,550500,235932
(1,762:2368143,28988284:35522150,550500,235932
h1,762:2341765,28988284:0,0,0
x1,762:2866050,28988284
x1,762:4143084,28988284
g1,762:4394304,28988284
x1,762:4980484,28988284
g1,762:5315444,28988284
r1,787:5315444,28988284:0,786432,235932
g1,762:5315444,28988284
x1,762:5830627,28988284
x1,762:9476504,28988284
g1,762:9727724,28988284
x1,762:10334839,28988284
g1,762:10586059,28988284
x1,762:12002811,28988284
x1,762:13374054,28988284
g1,762:13625274,28988284
x1,762:16524316,28988284
g1,762:16775536,28988284
x1,762:17867797,28988284
x1,762:19159486,28988284
g1,762:19410706,28988284
x1,762:20328206,28988284
g1,762:20579426,28988284
x1,762:22376196,28988284
x1,762:22700689,28988284
g1,762:22951909,28988284
x1,762:26593235,28988284
r1,787:26593235,28988284:0,235932,235932
k1,762:32241764,28988284:5648529
k1,762:37890293,28988284:5648529
)
]
g1,762:37890293,28988284
g1,762:37890293,28988284
)
(1,778:2368143,34395004:35522150,5105252,4777572
k1,778:4014453,34395004:1646310
(1,759:4014453,34395004:0,0,0
g1,759:4014453,34395004
g1,759:2703731,34395004
g1,759:2376051,34395004
(1,759:2376051,34395004:1310722,0,0
k1,759:3686773,34395004:1310722
)
g1,759:4014453,34395004
)
(1,777:4014453,34395004:32229531,5105252,4777572
$1,777:4014453,34395004
[1,777:4014453,34395004:32229531,5105252,4777572
(1,765:4014453,29866466:32229531,550500,235932
g1,765:4014453,29866466
(1,765:4014453,29866466:7956083,550500,235932
r1,787:4014453,29866466:0,786432,235932
r1,787:4040667,29866466:26214,786432,235932
g1,765:4433883,29866466
r1,787:4433883,29866466:0,691043,235932
x1,787:5526144,29866466
k1,765:4433883,29866466:20935
x1,765:6520557,29866466
k1,765:11446248,29866466:4925691
g1,765:11839464,29866466
r1,787:11970536,29866466:131072,786432,235932
)
g1,765:11970536,29866466
(1,765:11970536,29866466:3891001,550500,235932
g1,765:12363752,29866466
r1,787:12363752,29866466:0,685582,235932
x1,787:15431639,29866466
k1,765:12363752,29866466:10468
g1,765:15442107,29866466
g1,765:15835323,29866466
r1,787:15861537,29866466:26214,786432,235932
)
g1,765:15861537,29866466
(1,765:15861537,29866466:3830108,550500,235932
g1,765:16254753,29866466
r1,787:16254753,29866466:0,691043,235932
x1,787:19272215,29866466
k1,765:16254753,29866466:0
g1,765:19272215,29866466
g1,765:19665431,29866466
r1,787:19691645,29866466:26214,786432,235932
)
g1,765:19691645,29866466
(1,765:19691645,29866466:2843340,550500,235932
g1,765:20084861,29866466
r1,787:20084861,29866466:0,691043,235932
x1,787:22115555,29866466
k1,765:20084861,29866466:0
g1,765:22115555,29866466
g1,765:22508771,29866466
r1,787:22534985,29866466:26214,786432,235932
)
g1,765:22534985,29866466
(1,765:22534985,29866466:4225052,550500,235932
g1,765:22928201,29866466
r1,787:22928201,29866466:0,691043,235932
x1,787:23765601,29866466
k1,765:22928201,29866466:20935
x1,765:25953309,29866466
x1,765:26330139,29866466
g1,765:26340607,29866466
g1,765:26733823,29866466
r1,787:26760037,29866466:26214,786432,235932
)
g1,765:26760037,29866466
(1,765:26760037,29866466:2305415,550500,235932
g1,765:27153253,29866466
r1,787:27153253,29866466:0,685582,235932
x1,787:28004306,29866466
k1,765:27153253,29866466:0
k1,765:28646022,29866466:641716
g1,765:29039238,29866466
r1,787:29065452,29866466:26214,786432,235932
)
g1,765:29065452,29866466
(1,765:29065452,29866466:2616697,550500,235932
g1,765:29458668,29866466
r1,787:29458668,29866466:0,685582,235932
x1,787:31262719,29866466
k1,765:29458668,29866466:0
g1,765:31262719,29866466
g1,765:31655935,29866466
r1,787:31682149,29866466:26214,786432,235932
)
g1,765:31682149,29866466
(1,765:31682149,29866466:4561835,550500,235932
g1,765:32075365,29866466
r1,787:32075365,29866466:0,691043,235932
x1,787:33787031,29866466
g1,765:34038251,29866466
x1,765:35824554,29866466
g1,765:35824554,29866466
g1,765:36217770,29866466
r1,787:36243984,29866466:26214,786432,235932
)
g1,765:36243984,29866466
)
(1,766:4014453,30783970:32229531,550500,235932
g1,766:4014453,30783970
(1,766:4014453,30783970:7956083,550500,235932
r1,787:4014453,30783970:0,786432,235932
r1,787:4040667,30783970:26214,786432,235932
g1,766:4433883,30783970
r1,787:4433883,30783970:0,691043,235932
x1,787:5671788,30783970
k1,766:4433883,30783970:-18205
x1,766:5999469,30783970
x1,766:6636625,30783970
g1,766:6855078,30783970
x1,766:8761087,30783970
x1,766:9580288,30783970
k1,766:11446248,30783970:1865960
g1,766:11839464,30783970
r1,787:11970536,30783970:131072,786432,235932
)
g1,766:11970536,30783970
(1,766:11970536,30783970:3891001,550500,235932
g1,766:12363752,30783970
r1,787:12363752,30783970:0,658275,235932
x1,787:13856521,30783970
k1,766:15442107,30783970:1585586
g1,766:15835323,30783970
r1,787:15861537,30783970:26214,786432,235932
)
g1,766:15861537,30783970
(1,766:15861537,30783970:3830108,550500,235932
g1,766:16254753,30783970
r1,787:16254753,30783970:0,658275,235932
x1,787:17747522,30783970
k1,766:19272215,30783970:1524693
g1,766:19665431,30783970
r1,787:19691645,30783970:26214,786432,235932
)
g1,766:19691645,30783970
(1,766:19691645,30783970:2843340,550500,235932
g1,766:20084861,30783970
r1,787:20084861,30783970:0,658275,235932
x1,787:21577630,30783970
k1,766:22115555,30783970:537925
g1,766:22508771,30783970
r1,787:22534985,30783970:26214,786432,235932
)
g1,766:22534985,30783970
(1,766:22534985,30783970:4225052,550500,235932
g1,766:22928201,30783970
r1,787:22928201,30783970:0,658275,235932
x1,787:24420970,30783970
k1,766:26340607,30783970:1919637
g1,766:26733823,30783970
r1,787:26760037,30783970:26214,786432,235932
)
g1,766:26760037,30783970
(1,766:26760037,30783970:2305415,550500,235932
g1,766:27153253,30783970
r1,787:27153253,30783970:0,658275,235932
x1,787:28646022,30783970
g1,766:28646022,30783970
g1,766:29039238,30783970
r1,787:29065452,30783970:26214,786432,235932
)
g1,766:29065452,30783970
(1,766:29065452,30783970:2616697,550500,235932
g1,766:29458668,30783970
r1,787:29458668,30783970:0,658275,235932
x1,787:30951437,30783970
k1,766:31262719,30783970:311282
g1,766:31655935,30783970
r1,787:31682149,30783970:26214,786432,235932
)
g1,766:31682149,30783970
(1,766:31682149,30783970:4561835,550500,235932
g1,766:32075365,30783970
r1,787:32075365,30783970:0,658275,235932
x1,787:33568134,30783970
k1,766:35824554,30783970:2256420
g1,766:36217770,30783970
r1,787:36243984,30783970:26214,786432,235932
)
g1,766:36243984,30783970
)
(1,767:4014453,31596616:32229531,550500,235932
g1,767:4014453,31596616
(1,767:4014453,31596616:7956083,550500,235932
r1,787:4014453,31596616:0,786432,235932
r1,787:4040667,31596616:26214,786432,235932
g1,767:4433883,31596616
r1,787:4433883,31596616:0,691043,235932
x1,787:5717300,31596616
k1,767:4433883,31596616:-18205
x1,767:7533197,31596616
k1,767:11446248,31596616:3913051
g1,767:11839464,31596616
r1,787:11970536,31596616:131072,786432,235932
)
g1,767:11970536,31596616
(1,767:11970536,31596616:3891001,550500,235932
g1,767:12363752,31596616
r1,787:12363752,31596616:0,658275,235932
x1,787:13856521,31596616
k1,767:15442107,31596616:1585586
g1,767:15835323,31596616
r1,787:15861537,31596616:26214,786432,235932
)
g1,767:15861537,31596616
(1,767:15861537,31596616:3830108,550500,235932
g1,767:16254753,31596616
r1,787:16254753,31596616:0,658275,235932
x1,787:17747522,31596616
k1,767:19272215,31596616:1524693
g1,767:19665431,31596616
r1,787:19691645,31596616:26214,786432,235932
)
g1,767:19691645,31596616
(1,767:19691645,31596616:2843340,550500,235932
g1,767:20084861,31596616
r1,787:20084861,31596616:0,658275,235932
x1,787:21577630,31596616
k1,767:22115555,31596616:537925
g1,767:22508771,31596616
r1,787:22534985,31596616:26214,786432,235932
)
g1,767:22534985,31596616
(1,767:22534985,31596616:4225052,550500,235932
g1,767:22928201,31596616
r1,787:22928201,31596616:0,658275,235932
x1,787:24420970,31596616
k1,767:26340607,31596616:1919637
g1,767:26733823,31596616
r1,787:26760037,31596616:26214,786432,235932
)
g1,767:26760037,31596616
(1,767:26760037,31596616:2305415,550500,235932
g1,767:27153253,31596616
r1,787:27153253,31596616:0,658275,235932
x1,787:28646022,31596616
g1,767:28646022,31596616
g1,767:29039238,31596616
r1,787:29065452,31596616:26214,786432,235932
)
g1,767:29065452,31596616
(1,767:29065452,31596616:2616697,550500,235932
g1,767:29458668,31596616
r1,787:29458668,31596616:0,658275,235932
x1,787:30951437,31596616
k1,767:31262719,31596616:311282
g1,767:31655935,31596616
r1,787:31682149,31596616:26214,786432,235932
)
g1,767:31682149,31596616
(1,767:31682149,31596616:4561835,550500,235932
g1,767:32075365,31596616
r1,787:32075365,31596616:0,658275,235932
x1,787:33568134,31596616
k1,767:35824554,31596616:2256420
g1,767:36217770,31596616
r1,787:36243984,31596616:26214,786432,235932
)
g1,767:36243984,31596616
)
(1,768:4014453,32409262:32229531,550500,235932
g1,768:4014453,32409262
(1,768:4014453,32409262:7956083,550500,235932
r1,787:4014453,32409262:0,786432,235932
r1,787:4040667,32409262:26214,786432,235932
g1,768:4433883,32409262
r1,787:4433883,32409262:0,683760,235932
x1,787:4925404,32409262
k1,768:4433883,32409262:-18205
x1,768:6213371,32409262
x1,768:7072623,32409262
k1,768:11446248,32409262:4373625
g1,768:11839464,32409262
r1,787:11970536,32409262:131072,786432,235932
)
g1,768:11970536,32409262
(1,768:11970536,32409262:3891001,550500,235932
g1,768:12363752,32409262
r1,787:12363752,32409262:0,658275,235932
x1,787:13856521,32409262
k1,768:15442107,32409262:1585586
g1,768:15835323,32409262
r1,787:15861537,32409262:26214,786432,235932
)
g1,768:15861537,32409262
(1,768:15861537,32409262:3830108,550500,235932
g1,768:16254753,32409262
r1,787:16254753,32409262:0,658275,235932
x1,787:17747522,32409262
k1,768:19272215,32409262:1524693
g1,768:19665431,32409262
r1,787:19691645,32409262:26214,786432,235932
)
g1,768:19691645,32409262
(1,768:19691645,32409262:2843340,550500,235932
g1,768:20084861,32409262
r1,787:20084861,32409262:0,658275,235932
x1,787:21577630,32409262
k1,768:22115555,32409262:537925
g1,768:22508771,32409262
r1,787:22534985,32409262:26214,786432,235932
)
g1,768:22534985,32409262
(1,768:22534985,32409262:4225052,550500,235932
g1,768:22928201,32409262
r1,787:22928201,32409262:0,658275,235932
x1,787:24420970,32409262
k1,768:26340607,32409262:1919637
g1,768:26733823,32409262
r1,787:26760037,32409262:26214,786432,235932
)
g1,768:26760037,32409262
(1,768:26760037,32409262:2305415,550500,235932
g1,768:27153253,32409262
r1,787:27153253,32409262:0,658275,235932
x1,787:28646022,32409262
g1,768:28646022,32409262
g1,768:29039238,32409262
r1,787:29065452,32409262:26214,786432,235932
)
g1,768:29065452,32409262
(1,768:29065452,32409262:2616697,550500,235932
g1,768:29458668,32409262
r1,787:29458668,32409262:0,658275,235932
x1,787:30951437,32409262
k1,768:31262719,32409262:311282
g1,768:31655935,32409262
r1,787:31682149,32409262:26214,786432,235932
)
g1,768:31682149,32409262
(1,768:31682149,32409262:4561835,550500,235932
g1,768:32075365,32409262
r1,787:32075365,32409262:0,658275,235932
x1,787:33568134,32409262
k1,768:35824554,32409262:2256420
g1,768:36217770,32409262
r1,787:36243984,32409262:26214,786432,235932
)
g1,768:36243984,32409262
)
(1,769:4014453,33221908:32229531,550500,235932
g1,769:4014453,33221908
(1,769:4014453,33221908:7956083,550500,235932
r1,787:4014453,33221908:0,786432,235932
r1,787:4040667,33221908:26214,786432,235932
g1,769:4433883,33221908
r1,787:4433883,33221908:0,683760,235932
x1,787:6077747,33221908
g1,769:6296200,33221908
x1,769:7752558,33221908
k1,769:11446248,33221908:3693690
g1,769:11839464,33221908
r1,787:11970536,33221908:131072,786432,235932
)
g1,769:11970536,33221908
(1,769:11970536,33221908:3891001,550500,235932
g1,769:12363752,33221908
r1,787:12363752,33221908:0,658275,235932
x1,787:13856521,33221908
k1,769:15442107,33221908:1585586
g1,769:15835323,33221908
r1,787:15861537,33221908:26214,786432,235932
)
g1,769:15861537,33221908
(1,769:15861537,33221908:3830108,550500,235932
g1,769:16254753,33221908
r1,787:16254753,33221908:0,658275,235932
x1,787:17747522,33221908
k1,769:19272215,33221908:1524693
g1,769:19665431,33221908
r1,787:19691645,33221908:26214,786432,235932
)
g1,769:19691645,33221908
(1,769:19691645,33221908:2843340,550500,235932
g1,769:20084861,33221908
r1,787:20084861,33221908:0,658275,235932
x1,787:21577630,33221908
k1,769:22115555,33221908:537925
g1,769:22508771,33221908
r1,787:22534985,33221908:26214,786432,235932
)
g1,769:22534985,33221908
(1,769:22534985,33221908:4225052,550500,235932
g1,769:22928201,33221908
r1,787:22928201,33221908:0,658275,235932
x1,787:24420970,33221908
k1,769:26340607,33221908:1919637
g1,769:26733823,33221908
r1,787:26760037,33221908:26214,786432,235932
)
g1,769:26760037,33221908
(1,769:26760037,33221908:2305415,550500,235932
g1,769:27153253,33221908
r1,787:27153253,33221908:0,658275,235932
x1,787:28646022,33221908
g1,769:28646022,33221908
g1,769:29039238,33221908
r1,787:29065452,33221908:26214,786432,235932
)
g1,769:29065452,33221908
(1,769:29065452,33221908:2616697,550500,235932
g1,769:29458668,33221908
r1,787:29458668,33221908:0,658275,235932
x1,787:30951437,33221908
k1,769:31262719,33221908:311282
g1,769:31655935,33221908
r1,787:31682149,33221908:26214,786432,235932
)
g1,769:31682149,33221908
(1,769:31682149,33221908:4561835,550500,235932
g1,769:32075365,33221908
r1,787:32075365,33221908:0,658275,235932
x1,787:33568134,33221908
k1,769:35824554,33221908:2256420
g1,769:36217770,33221908
r1,787:36243984,33221908:26214,786432,235932
)
g1,769:36243984,33221908
)
(1,770:4014453,34034554:32229531,550500,235932
g1,770:4014453,34034554
(1,770:4014453,34034554:7956083,550500,235932
r1,787:4014453,34034554:0,786432,235932
r1,787:4040667,34034554:26214,786432,235932
g1,770:4433883,34034554
r1,787:4433883,34034554:0,691043,235932
x1,787:6845978,34034554
g1,770:7064431,34034554
x1,770:7492237,34034554
x1,770:8826624,34034554
k1,770:11446248,34034554:2619624
g1,770:11839464,34034554
r1,787:11970536,34034554:131072,786432,235932
)
g1,770:11970536,34034554
(1,770:11970536,34034554:3891001,550500,235932
g1,770:12363752,34034554
r1,787:12363752,34034554:0,658275,235932
x1,787:13856521,34034554
k1,770:15442107,34034554:1585586
g1,770:15835323,34034554
r1,787:15861537,34034554:26214,786432,235932
)
g1,770:15861537,34034554
(1,770:15861537,34034554:3830108,550500,235932
g1,770:16254753,34034554
r1,787:16254753,34034554:0,658275,235932
x1,787:17747522,34034554
k1,770:19272215,34034554:1524693
g1,770:19665431,34034554
r1,787:19691645,34034554:26214,786432,235932
)
g1,770:19691645,34034554
(1,770:19691645,34034554:2843340,550500,235932
g1,770:20084861,34034554
r1,787:20084861,34034554:0,658275,235932
x1,787:21577630,34034554
k1,770:22115555,34034554:537925
g1,770:22508771,34034554
r1,787:22534985,34034554:26214,786432,235932
)
g1,770:22534985,34034554
(1,770:22534985,34034554:4225052,550500,235932
g1,770:22928201,34034554
r1,787:22928201,34034554:0,658275,235932
x1,787:24420970,34034554
k1,770:26340607,34034554:1919637
g1,770:26733823,34034554
r1,787:26760037,34034554:26214,786432,235932
)
g1,770:26760037,34034554
(1,770:26760037,34034554:2305415,550500,235932
g1,770:27153253,34034554
r1,787:27153253,34034554:0,658275,235932
x1,787:28646022,34034554
g1,770:28646022,34034554
g1,770:29039238,34034554
r1,787:29065452,34034554:26214,786432,235932
)
g1,770:29065452,34034554
(1,770:29065452,34034554:2616697,550500,235932
g1,770:29458668,34034554
r1,787:29458668,34034554:0,658275,235932
x1,787:30951437,34034554
k1,770:31262719,34034554:311282
g1,770:31655935,34034554
r1,787:31682149,34034554:26214,786432,235932
)
g1,770:31682149,34034554
(1,770:31682149,34034554:4561835,550500,235932
g1,770:32075365,34034554
r1,787:32075365,34034554:0,658275,235932
x1,787:33568134,34034554
k1,770:35824554,34034554:2256420
g1,770:36217770,34034554
r1,787:36243984,34034554:26214,786432,235932
)
g1,770:36243984,34034554
)
(1,771:4014453,34847200:32229531,550500,235932
g1,771:4014453,34847200
(1,771:4014453,34847200:7956083,550500,235932
r1,787:4014453,34847200:0,786432,235932
r1,787:4040667,34847200:26214,786432,235932
g1,771:4433883,34847200
r1,787:4433883,34847200:0,691043,235932
x1,787:5890243,34847200
k1,771:4433883,34847200:18205
x1,771:6747675,34847200
g1,771:6966128,34847200
x1,771:7457649,34847200
x1,771:8824804,34847200
g1,771:9043257,34847200
x1,771:10262957,34847200
x1,771:11446248,34847200
g1,771:11446248,34847200
g1,771:11839464,34847200
r1,787:11970536,34847200:131072,786432,235932
)
g1,771:11970536,34847200
(1,771:11970536,34847200:3891001,550500,235932
g1,771:12363752,34847200
r1,787:12363752,34847200:0,658275,235932
x1,787:13856521,34847200
k1,771:15442107,34847200:1585586
g1,771:15835323,34847200
r1,787:15861537,34847200:26214,786432,235932
)
g1,771:15861537,34847200
(1,771:15861537,34847200:3830108,550500,235932
g1,771:16254753,34847200
r1,787:16254753,34847200:0,658275,235932
x1,787:17747522,34847200
k1,771:19272215,34847200:1524693
g1,771:19665431,34847200
r1,787:19691645,34847200:26214,786432,235932
)
g1,771:19691645,34847200
(1,771:19691645,34847200:2843340,550500,235932
g1,771:20084861,34847200
r1,787:20084861,34847200:0,658275,235932
x1,787:21577630,34847200
k1,771:22115555,34847200:537925
g1,771:22508771,34847200
r1,787:22534985,34847200:26214,786432,235932
)
g1,771:22534985,34847200
(1,771:22534985,34847200:4225052,550500,235932
g1,771:22928201,34847200
r1,787:22928201,34847200:0,658275,235932
x1,787:24420970,34847200
k1,771:26340607,34847200:1919637
g1,771:26733823,34847200
r1,787:26760037,34847200:26214,786432,235932
)
g1,771:26760037,34847200
(1,771:26760037,34847200:2305415,550500,235932
g1,771:27153253,34847200
r1,787:27153253,34847200:0,658275,235932
x1,787:28646022,34847200
g1,771:28646022,34847200
g1,771:29039238,34847200
r1,787:29065452,34847200:26214,786432,235932
)
g1,771:29065452,34847200
(1,771:29065452,34847200:2616697,550500,235932
g1,771:29458668,34847200
r1,787:29458668,34847200:0,658275,235932
x1,787:30951437,34847200
k1,771:31262719,34847200:311282
g1,771:31655935,34847200
r1,787:31682149,34847200:26214,786432,235932
)
g1,771:31682149,34847200
(1,771:31682149,34847200:4561835,550500,235932
g1,771:32075365,34847200
r1,787:32075365,34847200:0,658275,235932
x1,787:33568134,34847200
k1,771:35824554,34847200:2256420
g1,771:36217770,34847200
r1,787:36243984,34847200:26214,786432,235932
)
g1,771:36243984,34847200
)
(1,772:4014453,35659846:32229531,550500,235932
g1,772:4014453,35659846
(1,772:4014453,35659846:7956083,550500,235932
r1,787:4014453,35659846:0,786432,235932
r1,787:4040667,35659846:26214,786432,235932
g1,772:4433883,35659846
r1,787:4433883,35659846:0,683760,235932
x1,787:6957025,35659846
g1,772:7175478,35659846
x1,772:8631837,35659846
k1,772:11446248,35659846:2814411
g1,772:11839464,35659846
r1,787:11970536,35659846:131072,786432,235932
)
g1,772:11970536,35659846
(1,772:11970536,35659846:3891001,550500,235932
g1,772:12363752,35659846
r1,787:12363752,35659846:0,658275,235932
x1,787:13856521,35659846
k1,772:15442107,35659846:1585586
g1,772:15835323,35659846
r1,787:15861537,35659846:26214,786432,235932
)
g1,772:15861537,35659846
(1,772:15861537,35659846:3830108,550500,235932
g1,772:16254753,35659846
r1,787:16254753,35659846:0,658275,235932
x1,787:17747522,35659846
k1,772:19272215,35659846:1524693
g1,772:19665431,35659846
r1,787:19691645,35659846:26214,786432,235932
)
g1,772:19691645,35659846
(1,772:19691645,35659846:2843340,550500,235932
g1,772:20084861,35659846
r1,787:20084861,35659846:0,658275,235932
x1,787:21577630,35659846
k1,772:22115555,35659846:537925
g1,772:22508771,35659846
r1,787:22534985,35659846:26214,786432,235932
)
g1,772:22534985,35659846
(1,772:22534985,35659846:4225052,550500,235932
g1,772:22928201,35659846
r1,787:22928201,35659846:0,658275,235932
x1,787:24420970,35659846
k1,772:26340607,35659846:1919637
g1,772:26733823,35659846
r1,787:26760037,35659846:26214,786432,235932
)
g1,772:26760037,35659846
(1,772:26760037,35659846:2305415,550500,235932
g1,772:27153253,35659846
r1,787:27153253,35659846:0,658275,235932
x1,787:28646022,35659846
g1,772:28646022,35659846
g1,772:29039238,35659846
r1,787:29065452,35659846:26214,786432,235932
)
g1,772:29065452,35659846
(1,772:29065452,35659846:2616697,550500,235932
g1,772:29458668,35659846
r1,787:29458668,35659846:0,658275,235932
x1,787:30951437,35659846
k1,772:31262719,35659846:311282
g1,772:31655935,35659846
r1,787:31682149,35659846:26214,786432,235932
)
g1,772:31682149,35659846
(1,772:31682149,35659846:4561835,550500,235932
g1,772:32075365,35659846
r1,787:32075365,35659846:0,658275,235932
x1,787:33568134,35659846
k1,772:35824554,35659846:2256420
g1,772:36217770,35659846
r1,787:36243984,35659846:26214,786432,235932
)
g1,772:36243984,35659846
)
(1,773:4014453,36472492:32229531,550500,235932
g1,773:4014453,36472492
(1,773:4014453,36472492:7956083,550500,235932
r1,787:4014453,36472492:0,786432,235932
r1,787:4040667,36472492:26214,786432,235932
g1,773:4433883,36472492
r1,787:4433883,36472492:0,683760,235932
x1,787:6831412,36472492
g1,773:7049865,36472492
x1,773:7523181,36472492
x1,773:8307792,36472492
k1,773:11446248,36472492:3138456
g1,773:11839464,36472492
r1,787:11970536,36472492:131072,786432,235932
)
g1,773:11970536,36472492
(1,773:11970536,36472492:3891001,550500,235932
g1,773:12363752,36472492
r1,787:12363752,36472492:0,658275,235932
x1,787:13856521,36472492
k1,773:15442107,36472492:1585586
g1,773:15835323,36472492
r1,787:15861537,36472492:26214,786432,235932
)
g1,773:15861537,36472492
(1,773:15861537,36472492:3830108,550500,235932
g1,773:16254753,36472492
r1,787:16254753,36472492:0,658275,235932
x1,787:17747522,36472492
k1,773:19272215,36472492:1524693
g1,773:19665431,36472492
r1,787:19691645,36472492:26214,786432,235932
)
g1,773:19691645,36472492
(1,773:19691645,36472492:2843340,550500,235932
g1,773:20084861,36472492
r1,787:20084861,36472492:0,658275,235932
x1,787:21577630,36472492
k1,773:22115555,36472492:537925
g1,773:22508771,36472492
r1,787:22534985,36472492:26214,786432,235932
)
g1,773:22534985,36472492
(1,773:22534985,36472492:4225052,550500,235932
g1,773:22928201,36472492
r1,787:22928201,36472492:0,658275,235932
x1,787:24420970,36472492
k1,773:26340607,36472492:1919637
g1,773:26733823,36472492
r1,787:26760037,36472492:26214,786432,235932
)
g1,773:26760037,36472492
(1,773:26760037,36472492:2305415,550500,235932
g1,773:27153253,36472492
r1,787:27153253,36472492:0,658275,235932
x1,787:28646022,36472492
g1,773:28646022,36472492
g1,773:29039238,36472492
r1,787:29065452,36472492:26214,786432,235932
)
g1,773:29065452,36472492
(1,773:29065452,36472492:2616697,550500,235932
g1,773:29458668,36472492
r1,787:29458668,36472492:0,658275,235932
x1,787:30951437,36472492
k1,773:31262719,36472492:311282
g1,773:31655935,36472492
r1,787:31682149,36472492:26214,786432,235932
)
g1,773:31682149,36472492
(1,773:31682149,36472492:4561835,550500,235932
g1,773:32075365,36472492
r1,787:32075365,36472492:0,658275,235932
x1,787:33568134,36472492
k1,773:35824554,36472492:2256420
g1,773:36217770,36472492
r1,787:36243984,36472492:26214,786432,235932
)
g1,773:36243984,36472492
)
(1,774:4014453,37285138:32229531,550500,235932
g1,774:4014453,37285138
(1,774:4014453,37285138:7956083,550500,235932
r1,787:4014453,37285138:0,786432,235932
r1,787:4040667,37285138:26214,786432,235932
g1,774:4433883,37285138
r1,787:4433883,37285138:0,683760,235932
x1,787:6077747,37285138
g1,774:6296200,37285138
x1,774:7752559,37285138
k1,774:11446248,37285138:3693689
g1,774:11839464,37285138
r1,787:11970536,37285138:131072,786432,235932
)
g1,774:11970536,37285138
(1,774:11970536,37285138:3891001,550500,235932
g1,774:12363752,37285138
r1,787:12363752,37285138:0,658275,235932
x1,787:13856521,37285138
k1,774:15442107,37285138:1585586
g1,774:15835323,37285138
r1,787:15861537,37285138:26214,786432,235932
)
g1,774:15861537,37285138
(1,774:15861537,37285138:3830108,550500,235932
g1,774:16254753,37285138
r1,787:16254753,37285138:0,658275,235932
x1,787:17747522,37285138
k1,774:19272215,37285138:1524693
g1,774:19665431,37285138
r1,787:19691645,37285138:26214,786432,235932
)
g1,774:19691645,37285138
(1,774:19691645,37285138:2843340,550500,235932
g1,774:20084861,37285138
r1,787:20084861,37285138:0,658275,235932
x1,787:21577630,37285138
k1,774:22115555,37285138:537925
g1,774:22508771,37285138
r1,787:22534985,37285138:26214,786432,235932
)
g1,774:22534985,37285138
(1,774:22534985,37285138:4225052,550500,235932
g1,774:22928201,37285138
r1,787:22928201,37285138:0,658275,235932
x1,787:24420970,37285138
k1,774:26340607,37285138:1919637
g1,774:26733823,37285138
r1,787:26760037,37285138:26214,786432,235932
)
g1,774:26760037,37285138
(1,774:26760037,37285138:2305415,550500,235932
g1,774:27153253,37285138
r1,787:27153253,37285138:0,658275,235932
x1,787:28646022,37285138
g1,774:28646022,37285138
g1,774:29039238,37285138
r1,787:29065452,37285138:26214,786432,235932
)
g1,774:29065452,37285138
(1,774:29065452,37285138:2616697,550500,235932
g1,774:29458668,37285138
r1,787:29458668,37285138:0,658275,235932
x1,787:30951437,37285138
k1,774:31262719,37285138:311282
g1,774:31655935,37285138
r1,787:31682149,37285138:26214,786432,235932
)
g1,774:31682149,37285138
(1,774:31682149,37285138:4561835,550500,235932
g1,774:32075365,37285138
r1,787:32075365,37285138:0,658275,235932
x1,787:33568134,37285138
k1,774:35824554,37285138:2256420
g1,774:36217770,37285138
r1,787:36243984,37285138:26214,786432,235932
)
g1,774:36243984,37285138
)
(1,775:4014453,38097784:32229531,550500,235932
g1,775:4014453,38097784
(1,775:4014453,38097784:7956083,550500,235932
r1,787:4014453,38097784:0,786432,235932
r1,787:4040667,38097784:26214,786432,235932
g1,775:4433883,38097784
r1,787:4433883,38097784:0,683760,235932
x1,787:6667573,38097784
g1,775:6886026,38097784
x1,775:9926172,38097784
k1,775:11446248,38097784:1520076
g1,775:11839464,38097784
r1,787:11970536,38097784:131072,786432,235932
)
g1,775:11970536,38097784
(1,775:11970536,38097784:3891001,550500,235932
g1,775:12363752,38097784
r1,787:12363752,38097784:0,658275,235932
x1,787:13856521,38097784
k1,775:15442107,38097784:1585586
g1,775:15835323,38097784
r1,787:15861537,38097784:26214,786432,235932
)
g1,775:15861537,38097784
(1,775:15861537,38097784:3830108,550500,235932
g1,775:16254753,38097784
r1,787:16254753,38097784:0,658275,235932
x1,787:17747522,38097784
k1,775:19272215,38097784:1524693
g1,775:19665431,38097784
r1,787:19691645,38097784:26214,786432,235932
)
g1,775:19691645,38097784
(1,775:19691645,38097784:2843340,550500,235932
g1,775:20084861,38097784
r1,787:20084861,38097784:0,658275,235932
x1,787:21577630,38097784
k1,775:22115555,38097784:537925
g1,775:22508771,38097784
r1,787:22534985,38097784:26214,786432,235932
)
g1,775:22534985,38097784
(1,775:22534985,38097784:4225052,550500,235932
g1,775:22928201,38097784
r1,787:22928201,38097784:0,658275,235932
x1,787:24420970,38097784
k1,775:26340607,38097784:1919637
g1,775:26733823,38097784
r1,787:26760037,38097784:26214,786432,235932
)
g1,775:26760037,38097784
(1,775:26760037,38097784:2305415,550500,235932
g1,775:27153253,38097784
r1,787:27153253,38097784:0,658275,235932
x1,787:28646022,38097784
g1,775:28646022,38097784
g1,775:29039238,38097784
r1,787:29065452,38097784:26214,786432,235932
)
g1,775:29065452,38097784
(1,775:29065452,38097784:2616697,550500,235932
g1,775:29458668,38097784
r1,787:29458668,38097784:0,658275,235932
x1,787:30951437,38097784
k1,775:31262719,38097784:311282
g1,775:31655935,38097784
r1,787:31682149,38097784:26214,786432,235932
)
g1,775:31682149,38097784
(1,775:31682149,38097784:4561835,550500,235932
g1,775:32075365,38097784
r1,787:32075365,38097784:0,658275,235932
x1,787:33568134,38097784
k1,775:35824554,38097784:2256420
g1,775:36217770,38097784
r1,787:36243984,38097784:26214,786432,235932
)
g1,775:36243984,38097784
)
(1,776:4014453,38910430:32229531,550500,235932
g1,776:4014453,38910430
(1,776:4014453,38910430:7956083,550500,235932
r1,787:4014453,38910430:0,786432,235932
r1,787:4040667,38910430:26214,786432,235932
g1,776:4433883,38910430
r1,787:4433883,38910430:0,683760,235932
x1,787:5781016,38910430
k1,776:4433883,38910430:-18205
x1,776:6054082,38910430
g1,776:6272535,38910430
x1,776:7064431,38910430
x1,776:7392112,38910430
x1,776:7923681,38910430
k1,776:11446248,38910430:3522567
g1,776:11839464,38910430
r1,787:11970536,38910430:131072,786432,235932
)
g1,776:11970536,38910430
(1,776:11970536,38910430:3891001,550500,235932
g1,776:12363752,38910430
r1,787:12363752,38910430:0,658275,235932
x1,787:13856521,38910430
k1,776:15442107,38910430:1585586
g1,776:15835323,38910430
r1,787:15861537,38910430:26214,786432,235932
)
g1,776:15861537,38910430
(1,776:15861537,38910430:3830108,550500,235932
g1,776:16254753,38910430
r1,787:16254753,38910430:0,658275,235932
x1,787:17747522,38910430
k1,776:19272215,38910430:1524693
g1,776:19665431,38910430
r1,787:19691645,38910430:26214,786432,235932
)
g1,776:19691645,38910430
(1,776:19691645,38910430:2843340,550500,235932
g1,776:20084861,38910430
r1,787:20084861,38910430:0,658275,235932
x1,787:21577630,38910430
k1,776:22115555,38910430:537925
g1,776:22508771,38910430
r1,787:22534985,38910430:26214,786432,235932
)
g1,776:22534985,38910430
(1,776:22534985,38910430:4225052,550500,235932
g1,776:22928201,38910430
r1,787:22928201,38910430:0,658275,235932
x1,787:24420970,38910430
k1,776:26340607,38910430:1919637
g1,776:26733823,38910430
r1,787:26760037,38910430:26214,786432,235932
)
g1,776:26760037,38910430
(1,776:26760037,38910430:2305415,550500,235932
g1,776:27153253,38910430
r1,787:27153253,38910430:0,658275,235932
x1,787:28646022,38910430
g1,776:28646022,38910430
g1,776:29039238,38910430
r1,787:29065452,38910430:26214,786432,235932
)
g1,776:29065452,38910430
(1,776:29065452,38910430:2616697,550500,235932
g1,776:29458668,38910430
r1,787:29458668,38910430:0,658275,235932
x1,787:30951437,38910430
k1,776:31262719,38910430:311282
g1,776:31655935,38910430
r1,787:31682149,38910430:26214,786432,235932
)
g1,776:31682149,38910430
(1,776:31682149,38910430:4561835,550500,235932
g1,776:32075365,38910430
r1,787:32075365,38910430:0,658275,235932
x1,787:33568134,38910430
k1,776:35824554,38910430:2256420
g1,776:36217770,38910430
r1,787:36243984,38910430:26214,786432,235932
)
g1,776:36243984,38910430
)
]
$1,777:36243984,34395004
)
g1,778:36243984,34395004
k1,778:37890293,34395004:1646309
)
(1,780:2368143,39693223:35522150,455111,127431
(1,778:2368143,39693223:0,0,0
g1,778:2368143,39693223
g1,778:2368143,39693223
g1,778:2040463,39693223
(1,778:2040463,39693223:0,0,0
)
g1,778:2368143,39693223
)
k1,779:2368143,39693223:-23593
x1,779:2817393,39693223
x1,779:3926701,39693223
g1,779:4145154,39693223
x1,779:5821928,39693223
g1,779:6113199,39693223
x1,779:6558763,39693223
x1,779:9690421,39693223
g1,779:9908874,39693223
x1,779:11987564,39693223
g1,779:12206017,39693223
x1,779:14824843,39693223
g1,779:15043296,39693223
x1,779:17536634,39693223
x1,779:17663883,39693223
g1,779:17882336,39693223
x1,779:20579360,39693223
g1,779:20797813,39693223
x1,779:22509141,39693223
g1,779:22727594,39693223
x1,779:23349564,39693223
x1,779:25240956,39693223
x1,779:25568291,39693223
x1,779:25695540,39693223
g1,779:25913993,39693223
x1,779:26668724,39693223
g1,779:26887177,39693223
x1,779:28493023,39693223
g1,779:28711476,39693223
x1,779:31533985,39693223
g1,779:31752438,39693223
x1,779:34811369,39693223
g1,779:35029822,39693223
x1,779:35648155,39693223
x1,779:37666852,39693223
x1,779:37903255,39693223
k1,779:37890293,39693223:4733
)
(1,780:2368143,40479655:35522150,491520,163840
x1,780:4530617,40479655
g1,779:4749070,40479655
x1,779:5804931,40479655
g1,779:6023384,40479655
x1,779:7474281,40479655
g1,779:7692734,40479655
x1,779:9118143,40479655
g1,779:9336596,40479655
x1,779:10121210,40479655
g1,779:10339663,40479655
x1,779:11249886,40479655
x1,779:11595771,40479655
g1,779:11814224,40479655
x1,779:12979311,40479655
x1,779:14162602,40479655
g1,779:14381055,40479655
x1,779:16676641,40479655
g1,779:16895094,40479655
x1,779:17768910,40479655
x1,779:18624521,40479655
g1,779:18842974,40479655
x1,779:19534745,40479655
g1,779:19753198,40479655
x1,779:21196814,40479655
x1,779:21469880,40479655
g1,779:21688333,40479655
x1,779:24748507,40479655
k1,780:31255830,40479655:6634463
k1,780:37890293,40479655:6634463
)
]
]
(1,785:13024788,43268118:24865505,546132,152916
(1,785:13024788,43268118:0,0,0
g1,785:13024788,43268118
)
(1,785:13024788,43268118:0,0,0
(1,785:13024788,43268118:0,0,0
(1,785:13024788,42350614:0,0,0
)
)
g1,785:13024788,43268118
)
x1,785:13684700,43268118
x1,785:14963561,43268118
g1,785:15258473,43268118
x1,785:17217272,43268118
x1,785:17596379,43268118
g1,785:17891291,43268118
x1,785:21137418,43268118
g1,785:21432330,43268118
x1,785:22506393,43268118
g1,785:22801305,43268118
x1,785:24907560,43268118
x1,785:25286667,43268118
g1,785:25581579,43268118
x1,785:29605217,43268118
g1,785:29900129,43268118
x1,785:31181723,43268118
x1,785:32696242,43268118
k1,785:35293268,43268118:2597026
k1,785:37890293,43268118:2597025
)
(1,785:13024788,43268118:0,0,152916
(1,785:13024788,43268118:0,215040,0
g1,785:13680148,43268118
g1,785:38545653,43268118
(1,785:38545653,43268118:655360,215040,0
k1,785:38678767,43268118:133114
x1,785:39201013,43268118
)
k1,785:13024789,43268118:-26176224
)
)
h1,785:13024788,43268118:0,0,152916
(1,787:13024788,44477802:24865505,455111,127431
x1,787:14129872,44477802
g1,786:14348325,44477802
x1,786:16006752,44477802
x1,786:16536501,44477802
g1,786:16754954,44477802
x1,786:17446725,44477802
x1,786:19469244,44477802
g1,786:19687697,44477802
x1,786:19978968,44477802
x1,786:23499713,44477802
g1,786:23718166,44477802
x1,786:24976096,44477802
x1,786:25507665,44477802
g1,786:25726118,44477802
x1,786:27552026,44477802
x1,786:28444045,44477802
g1,786:28662498,44477802
x1,786:29208633,44477802
g1,786:29427086,44477802
x1,786:30364618,44477802
g1,786:30583071,44477802
x1,786:31238433,44477802
g1,786:31456886,44477802
x1,786:32407160,44477802
x1,786:32862271,44477802
g1,786:33080724,44477802
x1,786:35376310,44477802
x1,786:35612968,44477802
k1,786:37890293,44477802:2295020
)
(1,787:13024788,44477802:0,0,127431
(1,787:13024788,44477802:0,215040,0
g1,787:13680148,44477802
g1,787:38545653,44477802
(1,787:38545653,44477802:655360,215040,0
k1,787:38678767,44477802:133114
x1,787:39201013,44477802
)
k1,787:13024789,44477802:-26176224
)
)
(1,787:13024788,45264234:24865505,455111,127431
x1,787:16015783,45264234
g1,786:16234236,45264234
x1,786:16780371,45264234
g1,786:16998824,45264234
x1,786:17909048,45264234
g1,786:18127501,45264234
x1,786:21864883,45264234
x1,786:22137949,45264234
g1,786:22356402,45264234
x1,786:23849171,45264234
x1,786:24176852,45264234
g1,786:24395305,45264234
x1,786:24923236,45264234
g1,786:25141689,45264234
x1,786:26051913,45264234
g1,786:26270366,45264234
x1,786:27435453,45264234
x1,786:28618744,45264234
g1,786:28837197,45264234
x1,786:31132783,45264234
g1,786:31351236,45264234
x1,786:34378643,45264234
g1,786:34597096,45264234
x1,786:35875050,45264234
g1,786:36093503,45264234
x1,786:36676047,45264234
k1,786:37890293,45264234:1214246
)
(1,787:13024788,45264234:0,0,127431
(1,787:13024788,45264234:0,215040,0
g1,787:13680148,45264234
g1,787:38545653,45264234
(1,787:38545653,45264234:655360,215040,0
k1,787:38678767,45264234:133114
x1,787:39201013,45264234
)
k1,787:13024789,45264234:-26176224
)
)
]
(1,787:13024788,49020595:24865505,1290439,235932
(1,787:13024788,49020595:24865505,1290439,235932
g1,787:2368143,49020595
(1,787:2368143,49020595:35522150,1290439,235932
[1,787:2368143,49020595:35522150,1290439,235932
(1,787:2368143,49020595:35522150,550500,235932
(1,787:2368143,49020595:0,550500,235932
[1,787:2368143,49020595:35522150,550500,235932
(1,787:2368143,49020595:35522150,550500,235932
h1,787:2368143,49020595:0,0,0
x1,787:4288714,49020595
x1,787:4634599,49020595
x1,787:5200758,49020595
g1,787:5419211,49020595
x1,787:6256618,49020595
g1,787:6475071,49020595
x1,787:7785795,49020595
r1,787:7785795,49020595:0,786432,235932
k1,787:22838044,49020595:15052249
k1,787:37890293,49020595:15052249
)
]
k1,787:2368141,49020595:-35522152
)
g1,787:2368143,49020595
[1,787:2368143,49020595:35522150,0,0
(1,787:2368143,49020595:35522150,0,0
k1,787:20129219,49020595:17761076
h1,787:20129219,49020595:0,0,0
g1,787:20129219,49020595
k1,787:37890295,49020595:17761076
)
]
g1,787:37890293,49020595
(1,787:37890293,49020595:0,550500,235932
k1,787:2368141,49020595:-35522152
[1,787:2368141,49020595:35522150,550500,235932
(1,787:2368141,49020595:35522150,550500,235932
k1,787:36284653,49020595:33916512
h1,787:36251885,49020595:0,0,0
x1,787:37234928,49020595
x1,787:37890290,49020595
r1,787:37890290,49020595:0,786432,235932
g1,787:37890290,49020595
g1,787:37890290,49020595
)
]
)
)
]
)
g1,787:37890293,49020595
)
)
]
]
]
!41306
}18
!11
{19
[1,793:4736286,49020595:33154007,44284309,235932
(1,793:4736286,4736286:0,0,0
[1,793:0,4736286:0,0,0
(1,793:0,0:0,0,0
g1,793:0,0
)
]
)
[1,793:4736286,4736286:0,0,0
(1,793:4736286,1535259:0,0,0
k1,793:4736286,1535259:-8222721
)
]
[1,793:4736286,49020595:33154007,44284309,235932
[1,793:13024788,49020595:24865505,47419555,235932
[1,793:13024788,2387472:24865505,786432,0
(1,793:13024788,2387472:24865505,0,0
(1,793:13024788,2387472:24865505,0,0
g1,793:2368143,2387472
(1,793:2368143,2387472:35522150,0,0
[1,793:2368143,2387472:35522150,0,0
(1,793:2368143,2387472:35522150,0,0
(1,793:2368143,2387472:0,0,0
[1,793:2368143,2387472:35522150,0,0
(1,793:2368143,2387472:35522150,0,0
h1,793:2368143,2387472:0,0,0
k1,793:20129219,2387472:17761076
k1,793:37890295,2387472:17761076
)
]
k1,793:2368141,2387472:-35522152
)
g1,793:2368143,2387472
[1,793:2368143,2387472:35522150,0,0
(1,793:2368143,2387472:35522150,0,0
k1,793:20129219,2387472:17761076
h1,793:20129219,2387472:0,0,0
g1,793:20129219,2387472
k1,793:37890295,2387472:17761076
)
]
g1,793:37890293,2387472
(1,793:37890293,2387472:0,0,0
k1,793:2368141,2387472:-35522152
[1,793:2368141,2387472:35522150,0,0
(1,793:2368141,2387472:35522150,0,0
k1,793:37890293,2387472:35522152
h1,793:37890293,2387472:0,0,0
g1,793:37890293,2387472
g1,793:37890293,2387472
)
]
)
)
]
)
g1,793:37890293,2387472
)
)
]
[1,793:13024788,45468380:24865505,41442508,0
[1,694:13024788,24771409:24865505,20745537,0
[1,694:13024788,24771409:24865505,20745537,0
(1,692:13024788,23919441:24865505,19893569,0
k1,692:15511301,23919441:2486513
h1,691:15511301,23919441:0,0,0
(1,691:15511301,23919441:19892479,19893569,0
(1,691:15511301,23919441:19893618,19893618,0
(1,691:15511301,23919441:19893618,19893618,0
(1,691:15511301,23919441:0,19893618,0
(1,691:15511301,23919441:0,18945147,0
(1,691:15511301,23919441:18945147,18945147,0
)
k1,691:15511300,23919441:-18945148
)
)
g1,691:35404919,23919441
)
)
)
g1,692:35403780,23919441
k1,692:37890293,23919441:2486513
)
(1,692:13024788,24535477:24865505,550500,235932
h1,692:13024788,24535477:0,0,0
g1,692:13024788,24535477
[1,692:13024788,24535477:24865505,550500,235932
(1,692:13024788,24535477:24865505,550500,235932
h1,692:13024788,24535477:0,0,0
x1,692:14085191,24535477
g1,692:14336411,24535477
x1,692:14922591,24535477
g1,692:15257551,24535477
r1,793:15257551,24535477:0,786432,235932
g1,692:15257551,24535477
x1,692:18548532,24535477
g1,692:18799752,24535477
x1,692:21092134,24535477
g1,692:21343354,24535477
x1,692:22260854,24535477
g1,692:22512074,24535477
x1,692:24216001,24535477
g1,692:24467221,24535477
x1,692:25559482,24535477
x1,692:26553895,24535477
r1,793:26553895,24535477:0,235932,235932
k1,692:32222094,24535477:5668199
k1,692:37890293,24535477:5668199
)
]
g1,692:37890293,24535477
g1,692:37890293,24535477
)
]
]
(1,787:13024788,26737489:24865505,455111,127431
x1,787:15029101,26737489
g1,786:15247554,26737489
x1,786:16796757,26737489
x1,786:17069823,26737489
g1,786:17288276,26737489
x1,786:19181544,26737489
g1,786:19399997,26737489
x1,786:21184037,26737489
x1,786:21679198,26737489
g1,786:21897651,26737489
x1,786:23171965,26737489
g1,786:23390418,26737489
x1,786:25888074,26737489
g1,786:26106527,26737489
x1,786:27601115,26737489
g1,786:27819568,26737489
x1,786:29974977,26737489
g1,786:30266248,26737489
x1,786:31394925,26737489
g1,786:31613378,26737489
x1,786:32871308,26737489
x1,786:33402877,26737489
g1,786:33621330,26737489
x1,786:36175419,26737489
g1,786:36393872,26737489
x1,786:37085643,26737489
x1,786:37540754,26737489
k1,786:37890293,26737489:373132
)
(1,787:13024788,26737489:0,0,127431
(1,787:13024788,26737489:0,215040,0
g1,787:13680148,26737489
g1,787:38545653,26737489
(1,787:38545653,26737489:655360,215040,0
k1,787:38678767,26737489:133114
x1,787:39201013,26737489
)
k1,787:13024789,26737489:-26176224
)
)
(1,787:13024788,27523921:24865505,455111,127431
x1,787:13474511,27523921
x1,786:14111667,27523921
g1,786:14330120,27523921
x1,786:15240343,27523921
x1,786:15586228,27523921
g1,786:15804681,27523921
x1,786:16678497,27523921
x1,786:17534108,27523921
g1,786:17752561,27523921
x1,786:21404380,27523921
g1,786:21622833,27523921
x1,786:21986923,27523921
x1,786:22551262,27523921
x1,786:23006373,27523921
x1,786:23934800,27523921
g1,786:24153253,27523921
x1,786:27269863,27523921
g1,786:27488316,27523921
x1,786:28762630,27523921
g1,786:28981083,27523921
x1,786:30036944,27523921
g1,786:30255397,27523921
x1,786:32476345,27523921
g1,786:32694798,27523921
x1,786:34244001,27523921
x1,786:34517067,27523921
g1,786:34735520,27523921
x1,786:36455842,27523921
g1,786:36674295,27523921
x1,786:37366066,27523921
k1,786:37890293,27523921:524227
)
(1,787:13024788,27523921:0,0,127431
(1,787:13024788,27523921:0,215040,0
g1,787:13680148,27523921
g1,787:38545653,27523921
(1,787:38545653,27523921:655360,215040,0
k1,787:38678767,27523921:133114
x1,787:39201013,27523921
)
k1,787:13024789,27523921:-26176224
)
)
(1,787:13024788,28310353:24865505,455111,127431
x1,787:13388878,28310353
x1,786:15271221,28310353
g1,786:15489674,28310353
x1,786:17750670,28310353
g1,786:17969123,28310353
x1,786:21072987,28310353
g1,786:21364258,28310353
x1,786:22492935,28310353
g1,786:22711388,28310353
x1,786:23914704,28310353
g1,786:24133157,28310353
x1,786:25773381,28310353
g1,786:25991834,28310353
x1,786:26902058,28310353
g1,786:27120511,28310353
x1,786:28378441,28310353
x1,786:28651507,28310353
g1,786:28869960,28310353
x1,786:29215846,28310353
x1,786:30603027,28310353
g1,786:30821480,28310353
x1,786:34143797,28310353
g1,786:34362250,28310353
x1,786:35421751,28310353
k1,786:37890293,28310353:2468542
)
(1,787:13024788,28310353:0,0,127431
(1,787:13024788,28310353:0,215040,0
g1,787:13680148,28310353
g1,787:38545653,28310353
(1,787:38545653,28310353:655360,215040,0
k1,787:38678767,28310353:133114
x1,787:39201013,28310353
)
k1,787:13024789,28310353:-26176224
)
)
(1,787:13024788,29096785:24865505,455111,127431
x1,787:13388878,29096785
x1,786:16742144,29096785
g1,786:16960597,29096785
x1,786:18234911,29096785
g1,786:18453364,29096785
x1,786:20095408,29096785
g1,786:20313861,29096785
x1,786:20659747,29096785
x1,786:22046928,29096785
g1,786:22265381,29096785
x1,786:24906851,29096785
g1,786:25125304,29096785
x1,786:25489394,29096785
x1,786:26856550,29096785
g1,786:27075003,29096785
x1,786:30029591,29096785
g1,786:30248044,29096785
x1,786:30612134,29096785
x1,786:31176473,29096785
x1,786:31631584,29096785
x1,786:32560011,29096785
g1,786:32778464,29096785
x1,786:33142554,29096785
x1,786:34711782,29096785
x1,786:34984848,29096785
g1,786:35203301,29096785
x1,786:36259162,29096785
k1,786:37890293,29096785:1631131
)
(1,787:13024788,29096785:0,0,127431
(1,787:13024788,29096785:0,215040,0
g1,787:13680148,29096785
g1,787:38545653,29096785
(1,787:38545653,29096785:655360,215040,0
k1,787:38678767,29096785:133114
x1,787:39201013,29096785
)
k1,787:13024789,29096785:-26176224
)
)
(1,787:13024788,29883217:24865505,437688,127431
x1,787:15118305,29883217
x1,786:15391371,29883217
g1,786:15609824,29883217
x1,786:17219098,29883217
k1,787:27491126,29883217:10399168
k1,787:37890294,29883217:10399168
)
(1,787:13024788,29883217:0,0,127431
(1,787:13024788,29883217:0,215040,0
g1,787:13680148,29883217
g1,787:38545653,29883217
(1,787:38545653,29883217:655360,215040,0
k1,787:38678767,29883217:133114
x1,787:39201013,29883217
)
k1,787:13024789,29883217:-26176224
)
)
h1,787:13024788,29883217:0,0,127431
(1,789:13024788,30669649:24865505,455111,127431
h1,788:13024788,30669649:932339,0,0
x1,788:15085804,30669649
g1,788:15304257,30669649
x1,788:16436575,30669649
x1,788:16764256,30669649
x1,788:17401412,30669649
g1,788:17619865,30669649
x1,788:19371135,30669649
x1,788:20190336,30669649
g1,788:20408789,30669649
x1,788:21464650,30669649
g1,788:21683103,30669649
x1,788:22966520,30669649
x1,788:24782417,30669649
g1,788:25000870,30669649
x1,788:25874686,30669649
x1,788:26988800,30669649
g1,788:27207253,30669649
x1,788:31108474,30669649
g1,788:31326927,30669649
x1,788:32237151,30669649
g1,788:32455604,30669649
x1,788:35049742,30669649
k1,788:37890293,30669649:2858246
)
(1,789:13024788,30669649:0,0,127431
(1,789:13024788,30669649:0,215040,0
g1,789:13680148,30669649
g1,789:38545653,30669649
(1,789:38545653,30669649:655360,215040,0
k1,789:38678767,30669649:133114
x1,789:39201013,30669649
)
k1,789:13024789,30669649:-26176224
)
)
(1,789:13024788,31456081:24865505,455111,127431
x1,789:17290100,31456081
g1,788:17508553,31456081
x1,788:18418776,31456081
x1,788:18764661,31456081
g1,788:18983114,31456081
x1,788:19931568,31456081
x1,788:21843040,31456081
g1,788:22061493,31456081
x1,788:22753264,31456081
g1,788:22971717,31456081
x1,788:24175033,31456081
g1,788:24393486,31456081
x1,788:26033710,31456081
g1,788:26252163,31456081
x1,788:27162387,31456081
g1,788:27380840,31456081
x1,788:28638770,31456081
x1,788:28911836,31456081
g1,788:29130289,31456081
x1,788:29476175,31456081
x1,788:30604853,31456081
g1,788:30823306,31456081
x1,788:31351237,31456081
g1,788:31569690,31456081
x1,788:33209915,31456081
x1,788:35667522,31456081
g1,788:35885975,31456081
x1,788:37560789,31456081
k1,788:37890293,31456081:456644
)
(1,789:13024788,31456081:0,0,127431
(1,789:13024788,31456081:0,215040,0
g1,789:13680148,31456081
g1,789:38545653,31456081
(1,789:38545653,31456081:655360,215040,0
k1,789:38678767,31456081:133114
x1,789:39201013,31456081
)
k1,789:13024789,31456081:-26176224
)
)
(1,789:13024788,32242513:24865505,455111,127431
x1,789:14568600,32242513
g1,788:14787053,32242513
x1,788:16044983,32242513
x1,788:16576552,32242513
g1,788:16795005,32242513
x1,788:18762910,32242513
g1,788:18981363,32242513
x1,788:20332134,32242513
g1,788:20550587,32242513
x1,788:21133131,32242513
g1,788:21351584,32242513
x1,788:22261808,32242513
g1,788:22480261,32242513
x1,788:23572531,32242513
x1,788:24357143,32242513
x1,788:25285572,32242513
g1,788:25504025,32242513
x1,788:27291704,32242513
g1,788:27510157,32242513
x1,788:28038088,32242513
g1,788:28256541,32242513
x1,788:29166765,32242513
g1,788:29385218,32242513
x1,788:30695942,32242513
g1,788:30914395,32242513
x1,788:33754296,32242513
g1,788:33972749,32242513
x1,788:35174246,32242513
g1,788:35392699,32242513
x1,788:36648809,32242513
k1,788:37890293,32242513:1265732
)
(1,789:13024788,32242513:0,0,127431
(1,789:13024788,32242513:0,215040,0
g1,789:13680148,32242513
g1,789:38545653,32242513
(1,789:38545653,32242513:655360,215040,0
k1,789:38678767,32242513:133114
x1,789:39201013,32242513
)
k1,789:13024789,32242513:-26176224
)
)
(1,789:13024788,33028945:24865505,455111,127431
x1,789:13642502,33028945
x1,788:14805222,33028945
x1,788:15441067,33028945
g1,788:15659520,33028945
x1,788:16004714,33028945
x1,788:16878561,33028945
g1,788:17097014,33028945
x1,788:18332445,33028945
g1,788:18550898,33028945
x1,788:19933487,33028945
x1,788:20296849,33028945
x1,788:21862975,33028945
x1,788:22135458,33028945
g1,788:22353911,33028945
x1,788:23740134,33028945
g1,788:23958587,33028945
x1,788:24594469,33028945
x1,788:25230314,33028945
g1,788:25448767,33028945
x1,788:26030146,33028945
g1,788:26248599,33028945
x1,788:26757306,33028945
x1,788:27211470,33028945
g1,788:27429923,33028945
x1,788:28905170,33028945
x1,788:29268532,33028945
x1,788:30834658,33028945
x1,788:31107141,33028945
g1,788:31325594,33028945
x1,788:32893498,33028945
g1,788:33184769,33028945
x1,788:33675307,33028945
x1,788:34960662,33028945
x1,788:35818232,33028945
g1,788:36036685,33028945
x1,788:37911629,33028945
k1,788:37890293,33028945:2912
)
(1,789:13024788,33028945:0,0,127431
(1,789:13024788,33028945:0,215040,0
g1,789:13680148,33028945
g1,789:38545653,33028945
(1,789:38545653,33028945:655360,215040,0
k1,789:38678767,33028945:133114
x1,789:39201013,33028945
)
k1,789:13024789,33028945:-26176224
)
)
(1,789:13024788,33815377:24865505,455111,127431
x1,789:14232294,33815377
x1,788:14682672,33815377
x1,788:15493499,33815377
k1,788:15711794,33815377:218295
x1,788:16973365,33815377
k1,788:17191621,33815377:218256
x1,788:17876474,33815377
k1,788:18094730,33815377:218256
x1,788:19286012,33815377
k1,788:19504268,33815377:218256
x1,788:21128089,33815377
k1,788:21346345,33815377:218256
x1,788:22247466,33815377
k1,788:22465722,33815377:218256
x1,788:23711072,33815377
x1,788:23981225,33815377
k1,788:24199482,33815377:218257
x1,788:24722134,33815377
k1,788:24940390,33815377:218256
x1,788:26598456,33815377
k1,788:26816751,33815377:218295
x1,788:29431806,33815377
k1,788:29650062,33815377:218256
x1,788:32088501,33815377
k1,788:32306757,33815377:218256
x1,788:34078362,33815377
k1,788:34296618,33815377:218256
x1,788:37890293,33815377
k1,788:37890293,33815377:0
)
(1,789:13024788,33815377:0,0,127431
(1,789:13024788,33815377:0,215040,0
g1,789:13680148,33815377
g1,789:38545653,33815377
(1,789:38545653,33815377:655360,215040,0
k1,789:38678767,33815377:133114
x1,789:39201013,33815377
)
k1,789:13024789,33815377:-26176224
)
)
(1,789:13024788,34601809:24865505,455111,127431
x1,789:13381596,34601809
x1,788:16668160,34601809
k1,788:16955405,34601809:287245
x1,788:18061509,34601809
k1,788:18267884,34601809:206375
x1,788:19878870,34601809
k1,788:20085246,34601809:206376
x1,788:21512478,34601809
k1,788:21718841,34601809:206363
x1,788:22575180,34601809
x1,788:23414043,34601809
k1,788:23620418,34601809:206375
x1,788:24226991,34601809
x1,788:25368412,34601809
x1,788:25992461,34601809
k1,788:26198836,34601809:206375
x1,788:26876771,34601809
k1,788:27083146,34601809:206375
x1,788:27564837,34601809
x1,788:28492173,34601809
k1,788:28698536,34601809:206363
x1,788:29215908,34601809
k1,788:29422284,34601809:206376
x1,788:31063600,34601809
k1,788:31272390,34601809:208790
x1,788:32307133,34601809
k1,788:32513509,34601809:206376
x1,788:33405529,34601809
k1,788:33611904,34601809:206375
x1,788:35975756,34601809
k1,788:36182131,34601809:206375
x1,788:36601381,34601809
x1,788:37907988,34601809
k1,788:37890293,34601809:0
)
(1,789:13024788,34601809:0,0,127431
(1,789:13024788,34601809:0,215040,0
g1,789:13680148,34601809
g1,789:38545653,34601809
(1,789:38545653,34601809:655360,215040,0
k1,789:38678767,34601809:133114
x1,789:39201013,34601809
)
k1,789:13024789,34601809:-26176224
)
)
(1,789:13024788,35388241:24865505,455111,127431
x1,789:13898604,35388241
x1,788:14754215,35388241
g1,788:14972668,35388241
x1,788:16139574,35388241
x1,788:17140820,35388241
g1,788:17359273,35388241
x1,788:19034087,35388241
g1,788:19325358,35388241
x1,788:21003809,35388241
g1,788:21222262,35388241
x1,788:23088220,35388241
g1,788:23306673,35388241
x1,788:24256947,35388241
x1,788:24712058,35388241
g1,788:24930511,35388241
x1,788:26132008,35388241
g1,788:26350461,35388241
x1,788:26714551,35388241
x1,788:27679390,35388241
g1,788:27897843,35388241
x1,788:29208565,35388241
g1,788:29427018,35388241
x1,788:31722604,35388241
g1,788:31941057,35388241
x1,788:32996918,35388241
g1,788:33215371,35388241
x1,788:34527912,35388241
x1,788:36133547,35388241
k1,788:37890293,35388241:1756746
)
(1,789:13024788,35388241:0,0,127431
(1,789:13024788,35388241:0,215040,0
g1,789:13680148,35388241
g1,789:38545653,35388241
(1,789:38545653,35388241:655360,215040,0
k1,789:38678767,35388241:133114
x1,789:39201013,35388241
)
k1,789:13024789,35388241:-26176224
)
)
(1,789:13024788,36174673:24865505,455111,127431
x1,789:14776058,36174673
x1,788:15595259,36174673
g1,788:15813712,36174673
x1,788:17597752,36174673
x1,788:18238550,36174673
g1,788:18457003,36174673
x1,788:18930319,36174673
x1,788:19751339,36174673
g1,788:19969792,36174673
x1,788:21735629,36174673
g1,788:21954082,36174673
x1,788:24011189,36174673
x1,788:24284255,36174673
g1,788:24502708,36174673
x1,788:25085252,36174673
g1,788:25303705,36174673
x1,788:28258293,36174673
g1,788:28476746,36174673
x1,788:30025949,36174673
x1,788:30299015,36174673
g1,788:30517468,36174673
x1,788:31848217,36174673
g1,788:32066670,36174673
x1,788:33340984,36174673
x1,788:34784600,36174673
x1,788:35057666,36174673
g1,788:35276119,36174673
x1,788:36885393,36174673
k1,789:37324273,36174673:566020
k1,789:37890293,36174673:566020
)
(1,789:13024788,36174673:0,0,127431
(1,789:13024788,36174673:0,215040,0
g1,789:13680148,36174673
g1,789:38545653,36174673
(1,789:38545653,36174673:655360,215040,0
k1,789:38678767,36174673:133114
x1,789:39201013,36174673
)
k1,789:13024789,36174673:-26176224
)
)
h1,789:13024788,36174673:0,0,127431
(1,791:13024788,36961105:24865505,455111,127431
h1,790:13024788,36961105:932339,0,0
x1,790:15403291,36961105
x1,790:16254848,36961105
g1,790:16473301,36961105
x1,790:16961381,36961105
x1,790:18318583,36961105
g1,790:18537036,36961105
x1,790:19748198,36961105
x1,790:20923078,36961105
g1,790:21141531,36961105
x1,790:22229769,36961105
g1,790:22448222,36961105
x1,790:22809763,36961105
x1,790:25344292,36961105
g1,790:25562745,36961105
x1,790:26032748,36961105
x1,790:26846088,36961105
g1,790:27064541,36961105
x1,790:28329935,36961105
g1,790:28548388,36961105
x1,790:29235316,36961105
g1,790:29453769,36961105
x1,790:30648661,36961105
g1,790:30867114,36961105
x1,790:32495855,36961105
g1,790:32714308,36961105
x1,790:33618160,36961105
g1,790:33836613,36961105
x1,790:35085737,36961105
x1,790:35356764,36961105
g1,790:35575217,36961105
x1,790:36099452,36961105
g1,790:36317905,36961105
x1,790:37980995,36961105
k1,790:37890293,36961105:393
)
(1,791:13024788,36961105:0,0,127431
(1,791:13024788,36961105:0,215040,0
g1,791:13680148,36961105
g1,791:38545653,36961105
(1,791:38545653,36961105:655360,215040,0
k1,791:38678767,36961105:133114
x1,791:39201013,36961105
)
k1,791:13024789,36961105:-26176224
)
)
(1,791:13024788,37747537:24865505,455111,127431
x1,791:15537009,37747537
g1,790:15755462,37747537
x1,790:16450873,37747537
g1,790:16669326,37747537
x1,790:17927256,37747537
x1,790:18200322,37747537
g1,790:18418775,37747537
x1,790:19329000,37747537
g1,790:19547453,37747537
x1,790:20494087,37747537
g1,790:20712540,37747537
x1,790:21879446,37747537
x1,790:22225331,37747537
g1,790:22443784,37747537
x1,790:23354008,37747537
g1,790:23572461,37747537
x1,790:24996051,37747537
g1,790:25214504,37747537
x1,790:26033706,37747537
x1,790:26488817,37747537
g1,790:26707270,37747537
x1,790:27293454,37747537
g1,790:27511907,37747537
x1,790:29008315,37747537
g1,790:29226768,37747537
x1,790:29754699,37747537
g1,790:29973152,37747537
x1,790:30883376,37747537
g1,790:31101829,37747537
x1,790:33215370,37747537
x1,790:33452028,37747537
g1,790:33670481,37747537
x1,790:34034571,37747537
x1,790:34380457,37747537
x1,790:36113525,37747537
g1,790:36331978,37747537
x1,790:37387839,37747537
k1,790:37890293,37747537:502454
)
(1,791:13024788,37747537:0,0,127431
(1,791:13024788,37747537:0,215040,0
g1,791:13680148,37747537
g1,791:38545653,37747537
(1,791:38545653,37747537:655360,215040,0
k1,791:38678767,37747537:133114
x1,791:39201013,37747537
)
k1,791:13024789,37747537:-26176224
)
)
(1,791:13024788,38533969:24865505,455111,127431
x1,791:14776058,38533969
x1,790:15595259,38533969
g1,790:15813712,38533969
x1,790:17597752,38533969
x1,790:18420595,38533969
g1,790:18711866,38533969
x1,790:19840543,38533969
g1,790:20058996,38533969
x1,790:20605131,38533969
x1,790:22079695,38533969
x1,790:22407376,38533969
x1,790:22937125,38533969
g1,790:23155578,38533969
x1,790:23519668,38533969
x1,790:26235776,38533969
g1,790:26454229,38533969
x1,790:27328045,38533969
x1,790:28442159,38533969
g1,790:28660612,38533969
x1,790:29610886,38533969
x1,790:30065997,38533969
x1,790:30703153,38533969
g1,790:30921606,38533969
x1,790:31795422,38533969
x1,790:33599486,38533969
g1,790:33817939,38533969
x1,790:34182029,38533969
x1,790:37535295,38533969
k1,790:37890293,38533969:482138
)
(1,791:13024788,38533969:0,0,127431
(1,791:13024788,38533969:0,215040,0
g1,791:13680148,38533969
g1,791:38545653,38533969
(1,791:38545653,38533969:655360,215040,0
k1,791:38678767,38533969:133114
x1,791:39201013,38533969
)
k1,791:13024789,38533969:-26176224
)
)
(1,791:13024788,39320401:24865505,455111,127431
x1,791:14126486,39320401
k1,790:14344927,39320401:218441
x1,790:16072793,39320401
x1,790:17490298,39320401
k1,790:17708740,39320401:218442
x1,790:18253237,39320401
x1,790:19723323,39320401
x1,790:20049966,39320401
x1,790:20578071,39320401
k1,790:20796512,39320401:218441
x1,790:21159510,39320401
x1,790:23867524,39320401
k1,790:24085965,39320401:218441
x1,790:24703060,39320401
x1,790:25864597,39320401
x1,790:26499787,39320401
k1,790:26718229,39320401:218442
x1,790:27407925,39320401
k1,790:27626366,39320401:218441
x1,790:28826072,39320401
k1,790:29044513,39320401:218441
x1,790:30679817,39320401
k1,790:30898258,39320401:218441
x1,790:31805751,39320401
k1,790:32024193,39320401:218442
x1,790:33278349,39320401
x1,790:33550541,39320401
k1,790:33768982,39320401:218441
x1,790:34295329,39320401
k1,790:34513770,39320401:218441
x1,790:36183560,39320401
k1,790:36402004,39320401:218444
x1,790:37890293,39320401
k1,790:37890293,39320401:0
)
(1,791:13024788,39320401:0,0,127431
(1,791:13024788,39320401:0,215040,0
g1,791:13680148,39320401
g1,791:38545653,39320401
(1,791:38545653,39320401:655360,215040,0
k1,791:38678767,39320401:133114
x1,791:39201013,39320401
)
k1,791:13024789,39320401:-26176224
)
)
(1,791:13024788,40106833:24865505,455111,127431
x1,791:13935012,40106833
g1,790:14153465,40106833
x1,790:15797329,40106833
g1,790:16015782,40106833
x1,790:16561917,40106833
x1,790:18036481,40106833
x1,790:18364162,40106833
x1,790:18893911,40106833
g1,790:19112364,40106833
x1,790:19476454,40106833
x1,790:22192562,40106833
g1,790:22411015,40106833
x1,790:23029967,40106833
x1,790:24195054,40106833
x1,790:24832210,40106833
g1,790:25050663,40106833
x1,790:26725477,40106833
g1,790:27016748,40106833
x1,790:28145425,40106833
g1,790:28363878,40106833
x1,790:30624874,40106833
g1,790:30843327,40106833
x1,790:31937415,40106833
g1,790:32155868,40106833
x1,790:33029684,40106833
x1,790:33885295,40106833
g1,790:34103748,40106833
x1,790:34467838,40106833
x1,790:37020107,40106833
k1,790:37890293,40106833:870186
)
(1,791:13024788,40106833:0,0,127431
(1,791:13024788,40106833:0,215040,0
g1,791:13680148,40106833
g1,791:38545653,40106833
(1,791:38545653,40106833:655360,215040,0
k1,791:38678767,40106833:133114
x1,791:39201013,40106833
)
k1,791:13024789,40106833:-26176224
)
)
(1,791:13024788,40893265:24865505,455111,127431
x1,791:14339152,40893265
x1,790:15103741,40893265
g1,790:15322194,40893265
x1,790:15831920,40893265
x1,790:16287031,40893265
x1,790:16816780,40893265
g1,790:17035233,40893265
x1,790:18309547,40893265
g1,790:18528000,40893265
x1,790:19219771,40893265
g1,790:19438224,40893265
x1,790:20641540,40893265
g1,790:20859993,40893265
x1,790:22500217,40893265
g1,790:22718670,40893265
x1,790:23628894,40893265
g1,790:23847347,40893265
x1,790:25105277,40893265
x1,790:25378343,40893265
g1,790:25596796,40893265
x1,790:25942682,40893265
x1,790:27071360,40893265
g1,790:27289813,40893265
x1,790:27817744,40893265
g1,790:28036197,40893265
x1,790:29711011,40893265
g1,790:30002282,40893265
x1,790:31680733,40893265
g1,790:31899186,40893265
x1,790:33765144,40893265
g1,790:33983597,40893265
x1,790:34933871,40893265
x1,790:35388982,40893265
g1,790:35607435,40893265
x1,790:36808932,40893265
k1,790:37890293,40893265:1099056
)
(1,791:13024788,40893265:0,0,127431
(1,791:13024788,40893265:0,215040,0
g1,791:13680148,40893265
g1,791:38545653,40893265
(1,791:38545653,40893265:655360,215040,0
k1,791:38678767,40893265:133114
x1,791:39201013,40893265
)
k1,791:13024789,40893265:-26176224
)
)
(1,791:13024788,41679697:24865505,455111,127431
x1,791:15105560,41679697
g1,790:15324013,41679697
x1,790:15908377,41679697
g1,790:16126830,41679697
x1,790:17335605,41679697
x1,790:20139096,41679697
g1,790:20357549,41679697
x1,790:21231365,41679697
x1,790:22345479,41679697
g1,790:22563932,41679697
x1,790:23619793,41679697
g1,790:23838246,41679697
x1,790:24165927,41679697
g1,790:24384380,41679697
x1,790:26607146,41679697
g1,790:26825599,41679697
x1,790:28318368,41679697
x1,790:28646049,41679697
g1,790:28864502,41679697
x1,790:29447046,41679697
g1,790:29665499,41679697
x1,790:32767544,41679697
g1,790:32985997,41679697
x1,790:33350087,41679697
x1,790:33914426,41679697
x1,790:34369537,41679697
x1,790:35297964,41679697
g1,790:35516417,41679697
x1,790:37384194,41679697
k1,790:37890293,41679697:506099
)
(1,791:13024788,41679697:0,0,127431
(1,791:13024788,41679697:0,215040,0
g1,791:13680148,41679697
g1,791:38545653,41679697
(1,791:38545653,41679697:655360,215040,0
k1,791:38678767,41679697:133114
x1,791:39201013,41679697
)
k1,791:13024789,41679697:-26176224
)
)
(1,791:13024788,42466129:24865505,455111,127431
x1,791:15793690,42466129
g1,790:16012143,42466129
x1,790:17286457,42466129
g1,790:17504910,42466129
x1,790:18542567,42466129
x1,790:20144561,42466129
g1,790:20363014,42466129
x1,790:22114284,42466129
x1,790:22933485,42466129
g1,790:23151938,42466129
x1,790:24935978,42466129
x1,790:25758821,42466129
k1,791:31760987,42466129:6129306
k1,791:37890293,42466129:6129306
)
(1,791:13024788,42466129:0,0,127431
(1,791:13024788,42466129:0,215040,0
g1,791:13680148,42466129
g1,791:38545653,42466129
(1,791:38545653,42466129:655360,215040,0
k1,791:38678767,42466129:133114
x1,791:39201013,42466129
)
k1,791:13024789,42466129:-26176224
)
)
h1,791:13024788,42466129:0,0,127431
(1,793:13024788,43252561:24865505,455111,127431
h1,792:13024788,43252561:932339,0,0
x1,792:16155077,43252561
g1,792:16373530,43252561
x1,792:19365034,43252561
g1,792:19583487,43252561
x1,792:20622455,43252561
g1,792:20840908,43252561
x1,792:22166487,43252561
x1,792:22434893,43252561
g1,792:22653346,43252561
x1,792:23432572,43252561
x1,792:23754719,43252561
x1,792:24277492,43252561
g1,792:24495945,43252561
x1,792:26899898,43252561
g1,792:27118351,43252561
x1,792:28014012,43252561
g1,792:28232465,43252561
x1,792:28734035,43252561
x1,792:29181573,43252561
x1,792:29955131,43252561
g1,792:30173584,43252561
x1,792:34191519,43252561
g1,792:34409972,43252561
x1,792:34768237,43252561
x1,792:37889011,43252561
k1,792:37890293,43252561:1282
)
(1,793:13024788,43252561:0,0,127431
(1,793:13024788,43252561:0,215040,0
g1,793:13680148,43252561
g1,793:38545653,43252561
(1,793:38545653,43252561:655360,215040,0
k1,793:38678767,43252561:133114
x1,793:39201013,43252561
)
k1,793:13024789,43252561:-26176224
)
)
(1,793:13024788,44038993:24865505,455111,127431
x1,793:14275509,44038993
g1,792:14493962,44038993
x1,792:15697278,44038993
g1,792:15915731,44038993
x1,792:17555955,44038993
g1,792:17774408,44038993
x1,792:18684632,44038993
g1,792:18903085,44038993
x1,792:20161015,44038993
x1,792:20434081,44038993
g1,792:20652534,44038993
x1,792:20998420,44038993
x1,792:22385601,44038993
g1,792:22604054,44038993
x1,792:23131985,44038993
g1,792:23350438,44038993
x1,792:24843207,44038993
g1,792:25061660,44038993
x1,792:26117521,44038993
g1,792:26335974,44038993
x1,792:28010788,44038993
g1,792:28229241,44038993
x1,792:29399788,44038993
x1,792:30783329,44038993
x1,792:31584326,44038993
x1,792:31711757,44038993
g1,792:32003028,44038993
x1,792:33570433,44038993
g1,792:33788886,44038993
x1,792:35046816,44038993
x1,792:35578385,44038993
g1,792:35796838,44038993
x1,792:37764743,44038993
k1,792:37890293,44038993:125550
)
(1,793:13024788,44038993:0,0,127431
(1,793:13024788,44038993:0,215040,0
g1,793:13680148,44038993
g1,793:38545653,44038993
(1,793:38545653,44038993:655360,215040,0
k1,793:38678767,44038993:133114
x1,793:39201013,44038993
)
k1,793:13024789,44038993:-26176224
)
)
(1,793:13024788,44825425:24865505,455111,127431
x1,793:14375559,44825425
k1,792:14593586,44825425:218027
x1,792:15176130,44825425
k1,792:15394157,44825425:218027
x1,792:16304381,44825425
k1,792:16522408,44825425:218027
x1,792:18925402,44825425
k1,792:19143429,44825425:218027
x1,792:21677490,44825425
k1,792:21895517,44825425:218027
x1,792:22914968,44825425
k1,792:23132995,44825425:218027
x1,792:24083269,44825425
x1,792:24902470,44825425
k1,792:25120497,44825425:218027
x1,792:25666632,44825425
k1,792:25884659,44825425:218027
x1,792:27734235,44825425
k1,792:27952262,44825425:218027
x1,792:28789669,44825425
k1,792:29007781,44825425:218112
x1,792:31847682,44825425
k1,792:32065709,44825425:218027
x1,792:34068203,44825425
k1,792:34286230,44825425:218027
x1,792:36762041,44825425
x1,792:37089722,44825425
k1,792:37307749,44825425:218027
x1,792:37890293,44825425
k1,792:37890293,44825425:0
)
(1,793:13024788,44825425:0,0,127431
(1,793:13024788,44825425:0,215040,0
g1,793:13680148,44825425
g1,793:38545653,44825425
(1,793:38545653,44825425:655360,215040,0
k1,793:38678767,44825425:133114
x1,793:39201013,44825425
)
k1,793:13024789,44825425:-26176224
)
)
]
(1,793:13024788,49020595:24865505,1290439,235932
(1,793:13024788,49020595:24865505,1290439,235932
g1,793:2368143,49020595
(1,793:2368143,49020595:35522150,1290439,235932
[1,793:2368143,49020595:35522150,1290439,235932
(1,793:2368143,49020595:35522150,550500,235932
(1,793:2368143,49020595:0,550500,235932
[1,793:2368143,49020595:35522150,550500,235932
(1,793:2368143,49020595:35522150,550500,235932
h1,793:2368143,49020595:0,0,0
x1,793:4288714,49020595
x1,793:4634599,49020595
x1,793:5200758,49020595
g1,793:5419211,49020595
x1,793:6256618,49020595
g1,793:6475071,49020595
x1,793:7785795,49020595
r1,793:7785795,49020595:0,786432,235932
k1,793:22838044,49020595:15052249
k1,793:37890293,49020595:15052249
)
]
k1,793:2368141,49020595:-35522152
)
g1,793:2368143,49020595
[1,793:2368143,49020595:35522150,0,0
(1,793:2368143,49020595:35522150,0,0
k1,793:20129219,49020595:17761076
h1,793:20129219,49020595:0,0,0
g1,793:20129219,49020595
k1,793:37890295,49020595:17761076
)
]
g1,793:37890293,49020595
(1,793:37890293,49020595:0,550500,235932
k1,793:2368141,49020595:-35522152
[1,793:2368141,49020595:35522150,550500,235932
(1,793:2368141,49020595:35522150,550500,235932
k1,793:36284653,49020595:33916512
h1,793:36251885,49020595:0,0,0
x1,793:37234928,49020595
x1,793:37890290,49020595
r1,793:37890290,49020595:0,786432,235932
g1,793:37890290,49020595
g1,793:37890290,49020595
)
]
)
)
]
)
g1,793:37890293,49020595
)
)
]
]
]
!29794
}19
!11
{20
[1,807:4736286,49020595:33154007,44284309,235932
(1,807:4736286,4736286:0,0,0
[1,807:0,4736286:0,0,0
(1,807:0,0:0,0,0
g1,807:0,0
)
]
)
[1,807:4736286,4736286:0,0,0
(1,807:4736286,1535259:0,0,0
k1,807:4736286,1535259:-8222721
)
]
[1,807:4736286,49020595:33154007,44284309,235932
[1,807:13024788,49020595:24865505,47419555,235932
[1,807:13024788,2387472:24865505,786432,0
(1,807:13024788,2387472:24865505,0,0
(1,807:13024788,2387472:24865505,0,0
g1,807:2368143,2387472
(1,807:2368143,2387472:35522150,0,0
[1,807:2368143,2387472:35522150,0,0
(1,807:2368143,2387472:35522150,0,0
(1,807:2368143,2387472:0,0,0
[1,807:2368143,2387472:35522150,0,0
(1,807:2368143,2387472:35522150,0,0
h1,807:2368143,2387472:0,0,0
k1,807:20129219,2387472:17761076
k1,807:37890295,2387472:17761076
)
]
k1,807:2368141,2387472:-35522152
)
g1,807:2368143,2387472
[1,807:2368143,2387472:35522150,0,0
(1,807:2368143,2387472:35522150,0,0
k1,807:20129219,2387472:17761076
h1,807:20129219,2387472:0,0,0
g1,807:20129219,2387472
k1,807:37890295,2387472:17761076
)
]
g1,807:37890293,2387472
(1,807:37890293,2387472:0,0,0
k1,807:2368141,2387472:-35522152
[1,807:2368141,2387472:35522150,0,0
(1,807:2368141,2387472:35522150,0,0
k1,807:37890293,2387472:35522152
h1,807:37890293,2387472:0,0,0
g1,807:37890293,2387472
g1,807:37890293,2387472
)
]
)
)
]
)
g1,807:37890293,2387472
)
)
]
[1,807:13024788,45468380:24865505,41442508,0
[1,703:13024788,24771409:24865505,20745537,0
[1,703:13024788,24771409:24865505,20745537,0
(1,701:13024788,23919441:24865505,19893569,0
k1,701:15511301,23919441:2486513
h1,700:15511301,23919441:0,0,0
(1,700:15511301,23919441:19892479,19893569,0
(1,700:15511301,23919441:19893618,19893618,0
(1,700:15511301,23919441:19893618,19893618,0
(1,700:15511301,23919441:0,19893618,0
(1,700:15511301,23919441:0,18945147,0
(1,700:15511301,23919441:18945147,18945147,0
)
k1,700:15511300,23919441:-18945148
)
)
g1,700:35404919,23919441
)
)
)
g1,701:35403780,23919441
k1,701:37890293,23919441:2486513
)
(1,701:13024788,24535477:24865505,550500,235932
h1,701:13024788,24535477:0,0,0
g1,701:13024788,24535477
[1,701:13024788,24535477:24865505,550500,235932
(1,701:13024788,24535477:24865505,550500,235932
h1,701:13024788,24535477:0,0,0
x1,701:14085191,24535477
g1,701:14336411,24535477
x1,701:14922591,24535477
g1,701:15257551,24535477
r1,807:15257551,24535477:0,786432,235932
g1,701:15257551,24535477
x1,701:18548532,24535477
g1,701:18799752,24535477
x1,701:21092134,24535477
g1,701:21343354,24535477
x1,701:22260854,24535477
g1,701:22512074,24535477
x1,701:23569292,24535477
g1,701:23820512,24535477
x1,701:26590394,24535477
g1,701:26841614,24535477
x1,701:27365899,24535477
x1,701:28304335,24535477
g1,701:28555555,24535477
x1,701:29647816,24535477
x1,701:30642229,24535477
r1,807:30642229,24535477:0,235932,235932
k1,701:34266261,24535477:3624032
k1,701:37890293,24535477:3624032
)
]
g1,701:37890293,24535477
g1,701:37890293,24535477
)
]
]
(1,793:13024788,26702943:24865505,455111,127431
x1,793:15396831,26702943
g1,792:15615284,26702943
x1,792:17164487,26702943
x1,792:17437553,26702943
g1,792:17656006,26702943
x1,792:18711867,26702943
g1,792:18930320,26702943
x1,792:20204634,26702943
x1,792:21648250,26702943
x1,792:21921316,26702943
g1,792:22139769,26702943
x1,792:23749043,26702943
g1,792:24040314,26702943
x1,792:25718765,26702943
g1,792:25937218,26702943
x1,792:28309262,26702943
g1,792:28527715,26702943
x1,792:30821482,26702943
x1,792:31058140,26702943
g1,792:31276593,26702943
x1,792:32186817,26702943
g1,792:32405270,26702943
x1,792:32696541,26702943
x1,792:35267013,26702943
g1,792:35485466,26702943
x1,792:36686963,26702943
k1,792:37890293,26702943:1221025
)
(1,793:13024788,26702943:0,0,127431
(1,793:13024788,26702943:0,215040,0
g1,793:13680148,26702943
g1,793:38545653,26702943
(1,793:38545653,26702943:655360,215040,0
k1,793:38678767,26702943:133114
x1,793:39201013,26702943
)
k1,793:13024789,26702943:-26176224
)
)
(1,793:13024788,27489375:24865505,455111,127431
x1,793:14628603,27489375
g1,792:14847056,27489375
x1,792:15902917,27489375
g1,792:16121370,27489375
x1,792:19694911,27489375
x1,792:21300546,27489375
g1,792:21518999,27489375
x1,792:22392815,27489375
x1,792:23506929,27489375
g1,792:23725382,27489375
x1,792:24835855,27489375
g1,792:25054308,27489375
x1,792:26547075,27489375
g1,792:26765528,27489375
x1,792:28840840,27489375
g1,792:29059293,27489375
x1,792:29641837,27489375
g1,792:29860290,27489375
x1,792:32208669,27489375
g1,792:32427122,27489375
x1,792:34429615,27489375
g1,792:34648068,27489375
x1,792:35922383,27489375
g1,792:36140836,27489375
x1,792:37342333,27489375
k1,792:37890293,27489375:565655
)
(1,793:13024788,27489375:0,0,127431
(1,793:13024788,27489375:0,215040,0
g1,793:13680148,27489375
g1,793:38545653,27489375
(1,793:38545653,27489375:655360,215040,0
k1,793:38678767,27489375:133114
x1,793:39201013,27489375
)
k1,793:13024789,27489375:-26176224
)
)
(1,793:13024788,28275807:24865505,455111,0
x1,793:13570923,28275807
x1,792:13898604,28275807
x1,792:14736011,28275807
x1,792:15009077,28275807
g1,792:15227530,28275807
x1,792:17887206,28275807
g1,792:18105659,28275807
x1,792:18651794,28275807
x1,792:21624585,28275807
k1,793:29693869,28275807:8196424
k1,793:37890293,28275807:8196424
)
(1,793:13024788,28275807:0,0,0
(1,793:13024788,28275807:0,215040,0
g1,793:13680148,28275807
g1,793:38545653,28275807
(1,793:38545653,28275807:655360,215040,0
k1,793:38678767,28275807:133114
x1,793:39201013,28275807
)
k1,793:13024789,28275807:-26176224
)
)
h1,793:13024788,28275807:0,0,0
(1,795:13024788,29062239:24865505,455111,127431
h1,794:13024788,29062239:932339,0,0
x1,794:14812739,29062239
x1,794:16216304,29062239
g1,794:16434757,29062239
x1,794:17344981,29062239
g1,794:17563434,29062239
x1,794:18045852,29062239
x1,794:19010689,29062239
g1,794:19229142,29062239
x1,794:19720663,29062239
x1,794:20667295,29062239
g1,794:20885748,29062239
x1,794:22751706,29062239
g1,794:22970159,29062239
x1,794:23918613,29062239
x1,794:25083700,29062239
g1,794:25302153,29062239
x1,794:27091654,29062239
g1,794:27310107,29062239
x1,794:29731302,29062239
g1,794:29949755,29062239
x1,794:31151252,29062239
g1,794:31369705,29062239
x1,794:33120975,29062239
x1,794:33940176,29062239
g1,794:34158629,29062239
x1,794:35214490,29062239
g1,794:35432943,29062239
x1,794:37546484,29062239
x1,794:37783142,29062239
k1,794:37890293,29062239:124846
)
(1,795:13024788,29062239:0,0,127431
(1,795:13024788,29062239:0,215040,0
g1,795:13680148,29062239
g1,795:38545653,29062239
(1,795:38545653,29062239:655360,215040,0
k1,795:38678767,29062239:133114
x1,795:39201013,29062239
)
k1,795:13024789,29062239:-26176224
)
)
(1,795:13024788,29848671:24865505,455111,127431
x1,795:13388878,29848671
x1,794:13734764,29848671
x1,794:15467832,29848671
g1,794:15686285,29848671
x1,794:16523690,29848671
x1,794:18675459,29848671
g1,794:18893912,29848671
x1,794:20259249,29848671
x1,794:20788998,29848671
g1,794:21007451,29848671
x1,794:21994134,29848671
x1,794:23326702,29848671
g1,794:23545155,29848671
x1,794:27628422,29848671
g1,794:27846875,29848671
x1,794:30615777,29848671
g1,794:30834230,29848671
x1,794:32108544,29848671
g1,794:32326997,29848671
x1,794:33637719,29848671
g1,794:33856172,29848671
x1,794:36333803,29848671
k1,794:37890293,29848671:1647585
)
(1,795:13024788,29848671:0,0,127431
(1,795:13024788,29848671:0,215040,0
g1,795:13680148,29848671
g1,795:38545653,29848671
(1,795:38545653,29848671:655360,215040,0
k1,795:38678767,29848671:133114
x1,795:39201013,29848671
)
k1,795:13024789,29848671:-26176224
)
)
(1,795:13024788,30635103:24865505,455111,127431
x1,795:16048555,30635103
g1,794:16267008,30635103
x1,794:17432095,30635103
x1,794:18615386,30635103
g1,794:18833839,30635103
x1,794:21311470,30635103
g1,794:21529923,30635103
x1,794:22585784,30635103
g1,794:22804237,30635103
x1,794:25105282,30635103
g1,794:25323735,30635103
x1,794:28098098,30635103
g1,794:28316551,30635103
x1,794:29190367,30635103
x1,794:30486526,30635103
g1,794:30777797,30635103
x1,794:31715329,30635103
g1,794:31933782,30635103
x1,794:32589144,30635103
g1,794:32807597,30635103
x1,794:34684479,30635103
k1,794:37890293,30635103:3230062
)
(1,795:13024788,30635103:0,0,127431
(1,795:13024788,30635103:0,215040,0
g1,795:13680148,30635103
g1,795:38545653,30635103
(1,795:38545653,30635103:655360,215040,0
k1,795:38678767,30635103:133114
x1,795:39201013,30635103
)
k1,795:13024789,30635103:-26176224
)
)
(1,795:13024788,31421535:24865505,455111,127431
x1,795:16752100,31421535
k1,794:16970492,31421535:218392
x1,794:18150361,31421535
k1,794:18368753,31421535:218392
x1,794:19262592,31421535
k1,794:19480984,31421535:218392
x1,794:20592920,31421535
x1,794:20914375,31421535
x1,794:21539734,31421535
k1,794:21758126,31421535:218392
x1,794:23477873,31421535
x1,794:24460768,31421535
k1,794:24679172,31421535:218404
x1,794:25939487,31421535
x1,794:27901138,31421535
k1,794:28119530,31421535:218392
x1,794:29156385,31421535
k1,794:29374776,31421535:218391
x1,794:29857450,31421535
x1,794:31121906,31421535
x1,794:31966019,31421535
k1,794:32184411,31421535:218392
x1,794:33042499,31421535
x1,794:34136886,31421535
k1,794:34355278,31421535:218392
x1,794:35215152,31421535
k1,794:35433544,31421535:218392
x1,794:36327383,31421535
k1,794:36545775,31421535:218392
x1,794:37907988,31421535
k1,794:37890293,31421535:0
)
(1,795:13024788,31421535:0,0,127431
(1,795:13024788,31421535:0,215040,0
g1,795:13680148,31421535
g1,795:38545653,31421535
(1,795:38545653,31421535:655360,215040,0
k1,795:38678767,31421535:133114
x1,795:39201013,31421535
)
k1,795:13024789,31421535:-26176224
)
)
(1,795:13024788,32207967:24865505,455111,127431
x1,795:15040754,32207967
x1,794:15307995,32207967
k1,794:15500784,32207967:192789
x1,794:17714776,32207967
x1,794:18592158,32207967
k1,794:18784948,32207967:192790
x1,794:19553869,32207967
k1,794:19746658,32207967:192789
x1,794:21161401,32207967
x1,794:21428642,32207967
k1,794:21621431,32207967:192789
x1,794:24441997,32207967
k1,794:24634787,32207967:192790
x1,794:25169999,32207967
k1,794:25362788,32207967:192789
x1,794:27111147,32207967
x1,794:27596041,32207967
k1,794:27788831,32207967:192790
x1,794:29037659,32207967
k1,794:29230448,32207967:192789
x1,794:31678149,32207967
k1,794:31870938,32207967:192789
x1,794:33335634,32207967
k1,794:33528424,32207967:192790
x1,794:35640725,32207967
k1,794:35838647,32207967:197922
x1,794:37890293,32207967
k1,794:37890293,32207967:0
)
(1,795:13024788,32207967:0,0,127431
(1,795:13024788,32207967:0,215040,0
g1,795:13680148,32207967
g1,795:38545653,32207967
(1,795:38545653,32207967:655360,215040,0
k1,795:38678767,32207967:133114
x1,795:39201013,32207967
)
k1,795:13024789,32207967:-26176224
)
)
(1,795:13024788,32994399:24865505,455111,127431
x1,795:14462214,32994399
g1,794:14680667,32994399
x1,794:15579058,32994399
g1,794:15797511,32994399
x1,794:17166659,32994399
g1,794:17385112,32994399
x1,794:19580779,32994399
g1,794:19799232,32994399
x1,794:22785483,32994399
g1,794:23003936,32994399
x1,794:23778350,32994399
g1,794:23996803,32994399
x1,794:24535838,32994399
x1,794:27070861,32994399
g1,794:27289314,32994399
x1,794:27828349,32994399
x1,794:28385115,32994399
g1,794:28603568,32994399
x1,794:30580026,32994399
g1,794:30798479,32994399
x1,794:33030080,32994399
g1,794:33248533,32994399
x1,794:34581746,32994399
x1,794:35428268,32994399
g1,794:35646721,32994399
x1,794:38011283,32994399
k1,795:37887218,32994399:3075
k1,795:37890293,32994399:3075
)
(1,795:13024788,32994399:0,0,127431
(1,795:13024788,32994399:0,215040,0
g1,795:13680148,32994399
g1,795:38545653,32994399
(1,795:38545653,32994399:655360,215040,0
k1,795:38678767,32994399:133114
x1,795:39201013,32994399
)
k1,795:13024789,32994399:-26176224
)
)
h1,795:13024788,32994399:0,0,127431
(1,803:13024788,34821512:24865505,546132,152916
(1,803:13024788,34821512:0,0,0
g1,803:13024788,34821512
)
(1,803:13024788,34821512:0,0,0
(1,803:13024788,34821512:0,0,0
(1,803:13024788,33904008:0,0,0
)
)
g1,803:13024788,34821512
)
x1,803:16856734,34821512
x1,803:19235145,34821512
g1,803:19530057,34821512
x1,803:21488856,34821512
x1,803:21867963,34821512
g1,803:22162875,34821512
x1,803:25409002,34821512
g1,803:25703914,34821512
x1,803:26777977,34821512
g1,803:27072889,34821512
x1,803:29179144,34821512
x1,803:29558251,34821512
g1,803:29853163,34821512
x1,803:33876801,34821512
g1,803:34171713,34821512
x1,803:35453307,34821512
x1,803:36967826,34821512
k1,803:37429060,34821512:461234
k1,803:37890293,34821512:461233
)
(1,803:13024788,34821512:0,0,152916
(1,803:13024788,34821512:0,215040,0
g1,803:13680148,34821512
g1,803:38545653,34821512
(1,803:38545653,34821512:655360,215040,0
k1,803:38678767,34821512:133114
x1,803:39201013,34821512
)
k1,803:13024789,34821512:-26176224
)
)
h1,803:13024788,34821512:0,0,152916
(1,805:13024788,36031196:24865505,455111,127431
x1,805:14115199,36031196
g1,804:14333652,36031196
x1,804:17034212,36031196
x1,804:18545303,36031196
g1,804:18763756,36031196
x1,804:20005332,36031196
x1,804:20529753,36031196
g1,804:20748206,36031196
x1,804:21287241,36031196
g1,804:21505694,36031196
x1,804:22431038,36031196
g1,804:22649491,36031196
x1,804:23296333,36031196
g1,804:23514786,36031196
x1,804:24450910,36031196
x1,804:25600613,36031196
g1,804:25819066,36031196
x1,804:27781153,36031196
g1,804:27999606,36031196
x1,804:29656239,36031196
x1,804:29889584,36031196
g1,804:30108037,36031196
x1,804:30647072,36031196
x1,804:31203838,36031196
g1,804:31422291,36031196
x1,804:32320682,36031196
g1,804:32539135,36031196
x1,804:32898492,36031196
x1,804:36028722,36031196
g1,804:36247175,36031196
x1,804:36768243,36031196
g1,804:36986696,36031196
x1,804:37885087,36031196
k1,804:37890293,36031196:5206
)
(1,805:13024788,36031196:0,0,127431
(1,805:13024788,36031196:0,215040,0
g1,805:13680148,36031196
g1,805:38545653,36031196
(1,805:38545653,36031196:655360,215040,0
k1,805:38678767,36031196:133114
x1,805:39201013,36031196
)
k1,805:13024789,36031196:-26176224
)
)
(1,805:13024788,36817628:24865505,455111,127431
x1,805:14189875,36817628
x1,804:15373166,36817628
g1,804:15591619,36817628
x1,804:17887205,36817628
g1,804:18105658,36817628
x1,804:18979474,36817628
x1,804:20093588,36817628
g1,804:20312041,36817628
x1,804:20858176,36817628
g1,804:21076629,36817628
x1,804:23954758,36817628
g1,804:24173211,36817628
x1,804:25722414,36817628
x1,804:25995480,36817628
g1,804:26213933,36817628
x1,804:28107201,36817628
g1,804:28325654,36817628
x1,804:30109694,36817628
x1,804:30604855,36817628
g1,804:30823308,36817628
x1,804:32097622,36817628
g1,804:32316075,36817628
x1,804:34813731,36817628
g1,804:35032184,36817628
x1,804:36526772,36817628
k1,804:37890293,36817628:1381216
)
(1,805:13024788,36817628:0,0,127431
(1,805:13024788,36817628:0,215040,0
g1,805:13680148,36817628
g1,805:38545653,36817628
(1,805:38545653,36817628:655360,215040,0
k1,805:38678767,36817628:133114
x1,805:39201013,36817628
)
k1,805:13024789,36817628:-26176224
)
)
(1,805:13024788,37604060:24865505,455111,127431
x1,805:15152174,37604060
k1,804:15443359,37604060:291185
x1,804:16988592,37604060
x1,804:17257871,37604060
k1,804:17476066,37604060:218195
x1,804:18374457,37604060
k1,804:18592652,37604060:218195
x1,804:20229517,37604060
x1,804:20752142,37604060
k1,804:20970336,37604060:218194
x1,804:21653114,37604060
x1,804:23649576,37604060
k1,804:23867771,37604060:218195
x1,804:24155255,37604060
x1,804:27629991,37604060
k1,804:27848186,37604060:218195
x1,804:29089762,37604060
x1,804:29538719,37604060
k1,804:29756965,37604060:218246
x1,804:31050647,37604060
x1,804:31391799,37604060
k1,804:31609994,37604060:218195
x1,804:32238867,37604060
x1,804:34182511,37604060
k1,804:34400706,37604060:218195
x1,804:34760063,37604060
x1,804:37890293,37604060
k1,804:37890293,37604060:0
)
(1,805:13024788,37604060:0,0,127431
(1,805:13024788,37604060:0,215040,0
g1,805:13680148,37604060
g1,805:38545653,37604060
(1,805:38545653,37604060:655360,215040,0
k1,805:38678767,37604060:133114
x1,805:39201013,37604060
)
k1,805:13024789,37604060:-26176224
)
)
(1,805:13024788,38390492:24865505,455111,127431
x1,805:14745110,38390492
g1,804:14963563,38390492
x1,804:17475782,38390492
g1,804:17694235,38390492
x1,804:20792639,38390492
g1,804:21011092,38390492
x1,804:21921316,38390492
g1,804:22139769,38390492
x1,804:24657448,38390492
x1,804:24985129,38390492
x1,804:26516125,38390492
g1,804:26734578,38390492
x1,804:27992508,38390492
x1,804:28265574,38390492
g1,804:28484027,38390492
x1,804:31658887,38390492
g1,804:31877340,38390492
x1,804:32241430,38390492
x1,804:35412651,38390492
g1,804:35631104,38390492
x1,804:36177239,38390492
k1,804:37890293,38390492:1713054
)
(1,805:13024788,38390492:0,0,127431
(1,805:13024788,38390492:0,215040,0
g1,805:13680148,38390492
g1,805:38545653,38390492
(1,805:38545653,38390492:655360,215040,0
k1,805:38678767,38390492:133114
x1,805:39201013,38390492
)
k1,805:13024789,38390492:-26176224
)
)
(1,805:13024788,39176924:24865505,455111,127431
x1,805:15763084,39176924
k1,804:15981043,39176924:217959
x1,804:17635877,39176924
k1,804:17853836,39176924:217959
x1,804:18752227,39176924
k1,804:18970186,39176924:217959
x1,804:19329543,39176924
x1,804:20878606,39176924
x1,804:21147885,39176924
k1,804:21365844,39176924:217959
x1,804:22666711,39176924
k1,804:22884669,39176924:217958
x1,804:23319489,39176924
k1,804:23537448,39176924:217959
x1,804:24514894,39176924
k1,804:24732853,39176924:217959
x1,804:27284284,39176924
k1,804:27575391,39176924:291107
x1,804:28836731,39176924
k1,804:29054689,39176924:217958
x1,804:29342173,39176924
x1,804:32816909,39176924
k1,804:33034868,39176924:217959
x1,804:34238713,39176924
x1,804:34763134,39176924
k1,804:34981093,39176924:217959
x1,804:35412321,39176924
k1,804:35630280,39176924:217959
x1,804:35953701,39176924
k1,804:36171660,39176924:217959
x1,804:37914541,39176924
k1,804:37890293,39176924:0
)
(1,805:13024788,39176924:0,0,127431
(1,805:13024788,39176924:0,215040,0
g1,805:13680148,39176924
g1,805:38545653,39176924
(1,805:38545653,39176924:655360,215040,0
k1,805:38678767,39176924:133114
x1,805:39201013,39176924
)
k1,805:13024789,39176924:-26176224
)
)
(1,805:13024788,39963356:24865505,455111,127431
x1,805:13607332,39963356
x1,804:14135263,39963356
g1,804:14353716,39963356
x1,804:15138330,39963356
g1,804:15356783,39963356
x1,804:17359276,39963356
g1,804:17577729,39963356
x1,804:19915184,39963356
g1,804:20133637,39963356
x1,804:20679772,39963356
g1,804:20898225,39963356
x1,804:22208947,39963356
x1,804:22554832,39963356
g1,804:22773285,39963356
x1,804:24216901,39963356
x1,804:24489967,39963356
g1,804:24708420,39963356
x1,804:26135649,39963356
g1,804:26354102,39963356
x1,804:28727964,39963356
x1,804:28964622,39963356
g1,804:29183075,39963356
x1,804:29510756,39963356
g1,804:29729209,39963356
x1,804:31225618,39963356
g1,804:31444071,39963356
x1,804:32756615,39963356
x1,804:34487863,39963356
g1,804:34706316,39963356
x1,804:35234247,39963356
g1,804:35452700,39963356
x1,804:36362924,39963356
k1,804:37890293,39963356:1527369
)
(1,805:13024788,39963356:0,0,127431
(1,805:13024788,39963356:0,215040,0
g1,805:13680148,39963356
g1,805:38545653,39963356
(1,805:38545653,39963356:655360,215040,0
k1,805:38678767,39963356:133114
x1,805:39201013,39963356
)
k1,805:13024789,39963356:-26176224
)
)
(1,805:13024788,40749788:24865505,455111,127431
x1,805:13388878,40749788
x1,804:16283394,40749788
g1,804:16574665,40749788
x1,804:17703342,40749788
g1,804:17921795,40749788
x1,804:19125111,40749788
g1,804:19343564,40749788
x1,804:20983788,40749788
g1,804:21202241,40749788
x1,804:22112465,40749788
g1,804:22330918,40749788
x1,804:25067050,40749788
x1,804:26598046,40749788
g1,804:26816499,40749788
x1,804:28074429,40749788
x1,804:28347495,40749788
g1,804:28565948,40749788
x1,804:31888265,40749788
g1,804:32106718,40749788
x1,804:33166219,40749788
g1,804:33384672,40749788
x1,804:33748762,40749788
x1,804:37102028,40749788
k1,804:37890293,40749788:879360
)
(1,805:13024788,40749788:0,0,127431
(1,805:13024788,40749788:0,215040,0
g1,805:13680148,40749788
g1,805:38545653,40749788
(1,805:38545653,40749788:655360,215040,0
k1,805:38678767,40749788:133114
x1,805:39201013,40749788
)
k1,805:13024789,40749788:-26176224
)
)
(1,805:13024788,41536220:24865505,455111,127431
x1,805:14275509,41536220
g1,804:14493962,41536220
x1,804:16279822,41536220
g1,804:16498275,41536220
x1,804:16844161,41536220
x1,804:18231342,41536220
g1,804:18449795,41536220
x1,804:21289696,41536220
g1,804:21508149,41536220
x1,804:21835830,41536220
g1,804:22054283,41536220
x1,804:24391738,41536220
g1,804:24610191,41536220
x1,804:26102960,41536220
x1,804:26430641,41536220
g1,804:26649094,41536220
x1,804:27231638,41536220
g1,804:27450091,41536220
x1,804:28651587,41536220
x1,804:29616426,41536220
g1,804:29834879,41536220
x1,804:31001786,41536220
g1,804:31220239,41536220
x1,804:32663855,41536220
x1,804:32936921,41536220
g1,804:33155374,41536220
x1,804:34582603,41536220
g1,804:34801056,41536220
x1,804:36293823,41536220
k1,804:37890293,41536220:1596470
)
(1,805:13024788,41536220:0,0,127431
(1,805:13024788,41536220:0,215040,0
g1,805:13680148,41536220
g1,805:38545653,41536220
(1,805:38545653,41536220:655360,215040,0
k1,805:38678767,41536220:133114
x1,805:39201013,41536220
)
k1,805:13024789,41536220:-26176224
)
)
(1,805:13024788,42322652:24865505,455111,127431
x1,805:16192370,42322652
g1,804:16410823,42322652
x1,804:17670573,42322652
g1,804:17889026,42322652
x1,804:18253116,42322652
x1,804:19822344,42322652
x1,804:20535958,42322652
k1,805:29149556,42322652:8740738
k1,805:37890294,42322652:8740738
)
(1,805:13024788,42322652:0,0,127431
(1,805:13024788,42322652:0,215040,0
g1,805:13680148,42322652
g1,805:38545653,42322652
(1,805:38545653,42322652:655360,215040,0
k1,805:38678767,42322652:133114
x1,805:39201013,42322652
)
k1,805:13024789,42322652:-26176224
)
)
h1,805:13024788,42322652:0,0,127431
(1,807:13024788,43109084:24865505,455111,127431
h1,806:13024788,43109084:932339,0,0
x1,806:15085804,43109084
g1,806:15304257,43109084
x1,806:16436575,43109084
x1,806:16764256,43109084
x1,806:17401412,43109084
g1,806:17619865,43109084
x1,806:19371135,43109084
x1,806:20190336,43109084
g1,806:20408789,43109084
x1,806:21282605,43109084
x1,806:22138216,43109084
g1,806:22356669,43109084
x1,806:22975621,43109084
x1,806:24140708,43109084
x1,806:24777864,43109084
g1,806:24996317,43109084
x1,806:25906541,43109084
g1,806:26124994,43109084
x1,806:28167537,43109084
g1,806:28385990,43109084
x1,806:29589306,43109084
g1,806:29807759,43109084
x1,806:31447983,43109084
g1,806:31666436,43109084
x1,806:32576660,43109084
g1,806:32795113,43109084
x1,806:35531245,43109084
x1,806:37062241,43109084
k1,806:37890293,43109084:828052
)
(1,807:13024788,43109084:0,0,127431
(1,807:13024788,43109084:0,215040,0
g1,807:13680148,43109084
g1,807:38545653,43109084
(1,807:38545653,43109084:655360,215040,0
k1,807:38678767,43109084:133114
x1,807:39201013,43109084
)
k1,807:13024789,43109084:-26176224
)
)
(1,807:13024788,43895516:24865505,455111,127431
x1,807:14271397,43895516
x1,806:14722249,43895516
g1,806:14940702,43895516
x1,806:16203547,43895516
g1,806:16422000,43895516
x1,806:16746732,43895516
g1,806:16965185,43895516
x1,806:17307958,43895516
x1,806:18426151,43895516
g1,806:18644604,43895516
x1,806:19167784,43895516
g1,806:19386237,43895516
x1,806:21045979,43895516
g1,806:21337250,43895516
x1,806:22080523,43895516
g1,806:22298976,43895516
x1,806:23545585,43895516
x1,806:23816030,43895516
g1,806:24034483,43895516
x1,806:26240854,43895516
g1,806:26459307,43895516
x1,806:27797922,43895516
g1,806:28016375,43895516
x1,806:28593676,43895516
g1,806:28812129,43895516
x1,806:29714161,43895516
g1,806:29932614,43895516
x1,806:31015053,43895516
x1,806:31576281,43895516
g1,806:31794734,43895516
x1,806:32155547,43895516
x1,806:34502801,43895516
g1,806:34721254,43895516
x1,806:37898213,43895516
k1,806:37890293,43895516:9775
)
(1,807:13024788,43895516:0,0,127431
(1,807:13024788,43895516:0,215040,0
g1,807:13680148,43895516
g1,807:38545653,43895516
(1,807:38545653,43895516:655360,215040,0
k1,807:38678767,43895516:133114
x1,807:39201013,43895516
)
k1,807:13024789,43895516:-26176224
)
)
(1,807:13024788,44681948:24865505,455111,127431
x1,807:13935012,44681948
g1,806:14153465,44681948
x1,806:15720871,44681948
g1,806:15939324,44681948
x1,806:16467255,44681948
g1,806:16685708,44681948
x1,806:18216704,44681948
g1,806:18435157,44681948
x1,806:18781043,44681948
x1,806:20350269,44681948
g1,806:20568722,44681948
x1,806:21518996,44681948
x1,806:22847923,44681948
g1,806:23066376,44681948
x1,806:24267873,44681948
g1,806:24486326,44681948
x1,806:24923234,44681948
g1,806:25141687,44681948
x1,806:27734004,44681948
x1,806:28498593,44681948
g1,806:28717046,44681948
x1,806:30136997,44681948
x1,806:31505974,44681948
g1,806:31724427,44681948
x1,806:32962333,44681948
g1,806:33180786,44681948
x1,806:35698465,44681948
g1,806:35916918,44681948
x1,806:36554075,44681948
x1,806:37191231,44681948
k1,806:37890293,44681948:699062
)
(1,807:13024788,44681948:0,0,127431
(1,807:13024788,44681948:0,215040,0
g1,807:13680148,44681948
g1,807:38545653,44681948
(1,807:38545653,44681948:655360,215040,0
k1,807:38678767,44681948:133114
x1,807:39201013,44681948
)
k1,807:13024789,44681948:-26176224
)
)
(1,807:13024788,45468380:24865505,455111,127431
x1,807:14493962,45468380
g1,806:14712415,45468380
x1,806:15913911,45468380
x1,806:17752566,45468380
g1,806:17971019,45468380
x1,806:18298700,45468380
g1,806:18517153,45468380
x1,806:19902514,45468380
g1,806:20120967,45468380
x1,806:21433511,45468380
x1,806:23164759,45468380
g1,806:23383212,45468380
x1,806:23911143,45468380
g1,806:24129596,45468380
x1,806:25296503,45468380
g1,806:25514956,45468380
x1,806:26958572,45468380
x1,806:27231638,45468380
g1,806:27450091,45468380
x1,806:29059365,45468380
g1,806:29350636,45468380
x1,806:30634053,45468380
x1,806:32449950,45468380
g1,806:32668403,45468380
x1,806:33032493,45468380
x1,806:35584762,45468380
g1,806:35803215,45468380
x1,806:37700123,45468380
k1,806:37890293,45468380:207865
)
(1,807:13024788,45468380:0,0,127431
(1,807:13024788,45468380:0,215040,0
g1,807:13680148,45468380
g1,807:38545653,45468380
(1,807:38545653,45468380:655360,215040,0
k1,807:38678767,45468380:133114
x1,807:39201013,45468380
)
k1,807:13024789,45468380:-26176224
)
)
]
(1,807:13024788,49020595:24865505,1290439,235932
(1,807:13024788,49020595:24865505,1290439,235932
g1,807:2368143,49020595
(1,807:2368143,49020595:35522150,1290439,235932
[1,807:2368143,49020595:35522150,1290439,235932
(1,807:2368143,49020595:35522150,550500,235932
(1,807:2368143,49020595:0,550500,235932
[1,807:2368143,49020595:35522150,550500,235932
(1,807:2368143,49020595:35522150,550500,235932
h1,807:2368143,49020595:0,0,0
x1,807:4288714,49020595
x1,807:4634599,49020595
x1,807:5200758,49020595
g1,807:5419211,49020595
x1,807:6256618,49020595
g1,807:6475071,49020595
x1,807:7785795,49020595
r1,807:7785795,49020595:0,786432,235932
k1,807:22838044,49020595:15052249
k1,807:37890293,49020595:15052249
)
]
k1,807:2368141,49020595:-35522152
)
g1,807:2368143,49020595
[1,807:2368143,49020595:35522150,0,0
(1,807:2368143,49020595:35522150,0,0
k1,807:20129219,49020595:17761076
h1,807:20129219,49020595:0,0,0
g1,807:20129219,49020595
k1,807:37890295,49020595:17761076
)
]
g1,807:37890293,49020595
(1,807:37890293,49020595:0,550500,235932
k1,807:2368141,49020595:-35522152
[1,807:2368141,49020595:35522150,550500,235932
(1,807:2368141,49020595:35522150,550500,235932
k1,807:36268269,49020595:33900128
h1,807:36251885,49020595:0,0,0
x1,807:37234928,49020595
x1,807:37890290,49020595
r1,807:37890290,49020595:0,786432,235932
g1,807:37890290,49020595
g1,807:37890290,49020595
)
]
)
)
]
)
g1,807:37890293,49020595
)
)
]
]
]
!27531
}20
!11
{21
[1,813:4736286,49020595:33154007,44284309,235932
(1,813:4736286,4736286:0,0,0
[1,813:0,4736286:0,0,0
(1,813:0,0:0,0,0
g1,813:0,0
)
]
)
[1,813:4736286,4736286:0,0,0
(1,813:4736286,1535259:0,0,0
k1,813:4736286,1535259:-8222721
)
]
[1,813:4736286,49020595:33154007,44284309,235932
[1,813:13024788,49020595:24865505,47419555,235932
[1,813:13024788,2387472:24865505,786432,0
(1,813:13024788,2387472:24865505,0,0
(1,813:13024788,2387472:24865505,0,0
g1,813:2368143,2387472
(1,813:2368143,2387472:35522150,0,0
[1,813:2368143,2387472:35522150,0,0
(1,813:2368143,2387472:35522150,0,0
(1,813:2368143,2387472:0,0,0
[1,813:2368143,2387472:35522150,0,0
(1,813:2368143,2387472:35522150,0,0
h1,813:2368143,2387472:0,0,0
k1,813:20129219,2387472:17761076
k1,813:37890295,2387472:17761076
)
]
k1,813:2368141,2387472:-35522152
)
g1,813:2368143,2387472
[1,813:2368143,2387472:35522150,0,0
(1,813:2368143,2387472:35522150,0,0
k1,813:20129219,2387472:17761076
h1,813:20129219,2387472:0,0,0
g1,813:20129219,2387472
k1,813:37890295,2387472:17761076
)
]
g1,813:37890293,2387472
(1,813:37890293,2387472:0,0,0
k1,813:2368141,2387472:-35522152
[1,813:2368141,2387472:35522150,0,0
(1,813:2368141,2387472:35522150,0,0
k1,813:37890293,2387472:35522152
h1,813:37890293,2387472:0,0,0
g1,813:37890293,2387472
g1,813:37890293,2387472
)
]
)
)
]
)
g1,813:37890293,2387472
)
)
]
[1,813:13024788,45468380:24865505,41442508,0
[1,713:13024788,24771409:24865505,20745537,0
[1,713:13024788,24771409:24865505,20745537,0
(1,711:13024788,23919441:24865505,19893569,0
k1,711:15511301,23919441:2486513
h1,710:15511301,23919441:0,0,0
(1,710:15511301,23919441:19892479,19893569,0
(1,710:15511301,23919441:19893618,19893618,0
(1,710:15511301,23919441:19893618,19893618,0
(1,710:15511301,23919441:0,19893618,0
(1,710:15511301,23919441:0,18945147,0
(1,710:15511301,23919441:18945147,18945147,0
)
k1,710:15511300,23919441:-18945148
)
)
g1,710:35404919,23919441
)
)
)
g1,711:35403780,23919441
k1,711:37890293,23919441:2486513
)
(1,711:13024788,24535477:24865505,550500,235932
h1,711:13024788,24535477:0,0,0
g1,711:13024788,24535477
[1,711:13024788,24535477:24865505,550500,235932
(1,711:13024788,24535477:24865505,550500,235932
h1,711:13024788,24535477:0,0,0
x1,711:14085191,24535477
g1,711:14336411,24535477
x1,711:14922591,24535477
g1,711:15257551,24535477
r1,813:15257551,24535477:0,786432,235932
g1,711:15257551,24535477
x1,711:18548532,24535477
g1,711:18799752,24535477
x1,711:21092134,24535477
g1,711:21343354,24535477
x1,711:22260854,24535477
g1,711:22512074,24535477
x1,711:24422255,24535477
g1,711:24673475,24535477
x1,711:26357377,24535477
g1,711:26608597,24535477
x1,711:27700858,24535477
x1,711:28695271,24535477
r1,813:28695271,24535477:0,235932,235932
k1,711:33292782,24535477:4597511
k1,711:37890293,24535477:4597511
)
]
g1,711:37890293,24535477
g1,711:37890293,24535477
)
]
]
(1,807:13024788,26737489:24865505,455111,127431
x1,807:14211866,26737489
x1,806:15938306,26737489
x1,806:16063552,26737489
k1,806:16281511,26737489:217959
x1,806:17540533,26737489
k1,806:17758369,26737489:217836
x1,806:18441839,26737489
k1,806:18659675,26737489:217836
x1,806:19848552,26737489
k1,806:20066388,26737489:217836
x1,806:21686930,26737489
k1,806:21904766,26737489:217836
x1,806:22804068,26737489
k1,806:23021904,26737489:217836
x1,806:25725203,26737489
x1,806:27237827,26737489
k1,806:27455663,26737489:217836
x1,806:28698498,26737489
x1,806:28968069,26737489
k1,806:29185905,26737489:217836
x1,806:29707501,26737489
k1,806:29925337,26737489:217836
x1,806:31580053,26737489
k1,806:31798012,26737489:217959
x1,806:33762088,26737489
k1,806:33979924,26737489:217836
x1,806:36985391,26737489
k1,806:37203227,26737489:217836
x1,806:37890293,26737489
k1,806:37890293,26737489:0
)
(1,807:13024788,26737489:0,0,127431
(1,807:13024788,26737489:0,215040,0
g1,807:13680148,26737489
g1,807:38545653,26737489
(1,807:38545653,26737489:655360,215040,0
k1,807:38678767,26737489:133114
x1,807:39201013,26737489
)
k1,807:13024789,26737489:-26176224
)
)
(1,807:13024788,27523921:24865505,455111,127431
x1,807:14850698,27523921
g1,806:15069151,27523921
x1,806:19152418,27523921
g1,806:19370871,27523921
x1,806:20426732,27523921
g1,806:20645185,27523921
x1,806:23049998,27523921
x1,806:23377679,27523921
g1,806:23596132,27523921
x1,806:25236356,27523921
g1,806:25454809,27523921
x1,806:26182989,27523921
x1,806:28677003,27523921
g1,806:28895456,27523921
x1,806:31993860,27523921
g1,806:32285131,27523921
x1,806:32776652,27523921
x1,806:34064619,27523921
x1,806:34923871,27523921
g1,806:35142324,27523921
x1,806:35761276,27523921
x1,806:36926363,27523921
x1,806:37563519,27523921
k1,806:37890293,27523921:326774
)
(1,807:13024788,27523921:0,0,127431
(1,807:13024788,27523921:0,215040,0
g1,807:13680148,27523921
g1,807:38545653,27523921
(1,807:38545653,27523921:655360,215040,0
k1,807:38678767,27523921:133114
x1,807:39201013,27523921
)
k1,807:13024789,27523921:-26176224
)
)
(1,807:13024788,28310353:24865505,455111,127431
x1,807:13716559,28310353
g1,806:13935012,28310353
x1,806:15138328,28310353
g1,806:15356781,28310353
x1,806:16997005,28310353
g1,806:17215458,28310353
x1,806:18125682,28310353
g1,806:18344135,28310353
x1,806:21080267,28310353
x1,806:22611263,28310353
g1,806:22829716,28310353
x1,806:24087646,28310353
x1,806:24360712,28310353
g1,806:24579165,28310353
x1,806:25107096,28310353
g1,806:25325549,28310353
x1,806:27000363,28310353
g1,806:27218816,28310353
x1,806:31338492,28310353
g1,806:31556945,28310353
x1,806:34020013,28310353
g1,806:34238466,28310353
x1,806:36027967,28310353
k1,806:37890293,28310353:1862326
)
(1,807:13024788,28310353:0,0,127431
(1,807:13024788,28310353:0,215040,0
g1,807:13680148,28310353
g1,807:38545653,28310353
(1,807:38545653,28310353:655360,215040,0
k1,807:38678767,28310353:133114
x1,807:39201013,28310353
)
k1,807:13024789,28310353:-26176224
)
)
(1,807:13024788,29096785:24865505,455111,127431
x1,807:13388878,29096785
x1,806:16742144,29096785
g1,806:17033415,29096785
x1,806:18711866,29096785
g1,806:18930319,29096785
x1,806:20388497,29096785
g1,806:20606950,29096785
x1,806:21480766,29096785
x1,806:22594880,29096785
g1,806:22813333,29096785
x1,806:23763607,29096785
x1,806:24218718,29096785
g1,806:24437171,29096785
x1,806:26767347,29096785
g1,806:26985800,29096785
x1,806:27349890,29096785
x1,806:30521111,29096785
g1,806:30739564,29096785
x1,806:31766296,29096785
g1,806:31984749,29096785
x1,806:32570933,29096785
g1,806:32789386,29096785
x1,806:34320382,29096785
g1,806:34538835,29096785
x1,806:37242198,29096785
k1,806:37890293,29096785:739190
)
(1,807:13024788,29096785:0,0,127431
(1,807:13024788,29096785:0,215040,0
g1,807:13680148,29096785
g1,807:38545653,29096785
(1,807:38545653,29096785:655360,215040,0
k1,807:38678767,29096785:133114
x1,807:39201013,29096785
)
k1,807:13024789,29096785:-26176224
)
)
(1,807:13024788,29883217:24865505,455111,127431
x1,807:15318555,29883217
x1,806:16429029,29883217
g1,806:16647482,29883217
x1,806:17557706,29883217
g1,806:17776159,29883217
x1,806:19782294,29883217
x1,806:20109975,29883217
g1,806:20328428,29883217
x1,806:20856359,29883217
g1,806:21074812,29883217
x1,806:23188353,29883217
x1,806:23425011,29883217
g1,806:23643464,29883217
x1,806:24007554,29883217
x1,806:24353440,29883217
x1,806:26086508,29883217
g1,806:26304961,29883217
x1,806:27360822,29883217
g1,806:27579275,29883217
x1,806:29330545,29883217
x1,806:30149746,29883217
g1,806:30368199,29883217
x1,806:33253608,29883217
k1,807:35508381,29883217:2381913
k1,807:37890293,29883217:2381912
)
(1,807:13024788,29883217:0,0,127431
(1,807:13024788,29883217:0,215040,0
g1,807:13680148,29883217
g1,807:38545653,29883217
(1,807:38545653,29883217:655360,215040,0
k1,807:38678767,29883217:133114
x1,807:39201013,29883217
)
k1,807:13024789,29883217:-26176224
)
)
h1,807:13024788,29883217:0,0,127431
(1,809:13024788,30669649:24865505,455111,127431
h1,808:13024788,30669649:932339,0,0
x1,808:15082418,30669649
g1,808:15300871,30669649
x1,808:16939803,30669649
g1,808:17158256,30669649
x1,808:18610244,30669649
g1,808:18828697,30669649
x1,808:19699892,30669649
x1,808:20552991,30669649
g1,808:20771444,30669649
x1,808:21134442,30669649
x1,808:23679109,30669649
g1,808:23897562,30669649
x1,808:24242410,30669649
x1,808:25115363,30669649
g1,808:25333816,30669649
x1,808:25805712,30669649
x1,808:26622401,30669649
g1,808:26840854,30669649
x1,808:28111345,30669649
g1,808:28329798,30669649
x1,808:29019494,30669649
g1,808:29237947,30669649
x1,808:30437653,30669649
g1,808:30656106,30669649
x1,808:32291410,30669649
g1,808:32509863,30669649
x1,808:33417356,30669649
g1,808:33635809,30669649
x1,808:36363733,30669649
x1,808:37890136,30669649
k1,808:37890293,30669649:157
)
(1,809:13024788,30669649:0,0,127431
(1,809:13024788,30669649:0,215040,0
g1,809:13680148,30669649
g1,809:38545653,30669649
(1,809:38545653,30669649:655360,215040,0
k1,809:38678767,30669649:133114
x1,809:39201013,30669649
)
k1,809:13024789,30669649:-26176224
)
)
(1,809:13024788,31456081:24865505,455111,127431
x1,809:14282718,31456081
x1,808:14555784,31456081
g1,808:14774237,31456081
x1,808:15302168,31456081
g1,808:15520621,31456081
x1,808:17195435,31456081
g1,808:17413888,31456081
x1,808:20455859,31456081
g1,808:20674312,31456081
x1,808:21584536,31456081
g1,808:21802989,31456081
x1,808:23295758,31456081
x1,808:23623439,31456081
g1,808:23841892,31456081
x1,808:24369823,31456081
g1,808:24588276,31456081
x1,808:25571318,31456081
x1,808:25898999,31456081
x1,808:28393015,31456081
g1,808:28611468,31456081
x1,808:29121194,31456081
x1,808:29448875,31456081
x1,808:30237127,31456081
g1,808:30455580,31456081
x1,808:31038124,31456081
g1,808:31256577,31456081
x1,808:33279095,31456081
g1,808:33497548,31456081
x1,808:36646926,31456081
k1,808:37890293,31456081:1243367
)
(1,809:13024788,31456081:0,0,127431
(1,809:13024788,31456081:0,215040,0
g1,809:13680148,31456081
g1,809:38545653,31456081
(1,809:38545653,31456081:655360,215040,0
k1,809:38678767,31456081:133114
x1,809:39201013,31456081
)
k1,809:13024789,31456081:-26176224
)
)
(1,809:13024788,32242513:24865505,455111,127431
x1,809:15396832,32242513
g1,808:15615285,32242513
x1,808:16946034,32242513
g1,808:17164487,32242513
x1,808:19241620,32242513
g1,808:19460073,32242513
x1,808:21462566,32242513
g1,808:21681019,32242513
x1,808:23137379,32242513
g1,808:23428650,32242513
x1,808:25840745,32242513
g1,808:26059198,32242513
x1,808:26487004,32242513
x1,808:27821391,32242513
g1,808:28039844,32242513
x1,808:29135754,32242513
g1,808:29354207,32242513
x1,808:29973159,32242513
x1,808:31138246,32242513
x1,808:31775402,32242513
g1,808:31993855,32242513
x1,808:33783356,32242513
g1,808:34001809,32242513
x1,808:34365899,32242513
x1,808:37537120,32242513
k1,808:37890293,32242513:353173
)
(1,809:13024788,32242513:0,0,127431
(1,809:13024788,32242513:0,215040,0
g1,809:13680148,32242513
g1,809:38545653,32242513
(1,809:38545653,32242513:655360,215040,0
k1,809:38678767,32242513:133114
x1,809:39201013,32242513
)
k1,809:13024789,32242513:-26176224
)
)
(1,809:13024788,33028945:24865505,455111,127431
x1,809:14250023,33028945
k1,808:14447622,33028945:197599
x1,808:14768749,33028945
k1,808:14966348,33028945:197599
x1,808:15305316,33028945
x1,808:16410692,33028945
k1,808:16608291,33028945:197599
x1,808:17125663,33028945
k1,808:17323263,33028945:197600
x1,808:18964579,33028945
k1,808:19248899,33028945:284320
x1,808:21871438,33028945
k1,808:22069037,33028945:197599
x1,808:23499836,33028945
k1,808:23697435,33028945:197599
x1,808:24036403,33028945
x1,808:25395112,33028945
k1,808:25592711,33028945:197599
x1,808:26450833,33028945
k1,808:26648432,33028945:197599
x1,808:27936508,33028945
x1,808:28685441,33028945
k1,808:28883040,33028945:197599
x1,808:29382571,33028945
x1,808:29828216,33028945
x1,808:30347006,33028945
k1,808:30544605,33028945:197599
x1,808:31829114,33028945
k1,808:32026714,33028945:197600
x1,808:33493194,33028945
k1,808:33690793,33028945:197599
x1,808:34208165,33028945
k1,808:34405764,33028945:197599
x1,808:35297784,33028945
k1,808:35495383,33028945:197599
x1,808:35852191,33028945
x1,808:36191523,33028945
x1,808:37890293,33028945
k1,808:37890293,33028945:0
)
(1,809:13024788,33028945:0,0,127431
(1,809:13024788,33028945:0,215040,0
g1,809:13680148,33028945
g1,809:38545653,33028945
(1,809:38545653,33028945:655360,215040,0
k1,809:38678767,33028945:133114
x1,809:39201013,33028945
)
k1,809:13024789,33028945:-26176224
)
)
(1,809:13024788,33815377:24865505,455111,127431
x1,809:13898604,33815377
x1,808:15194763,33815377
g1,808:15413216,33815377
x1,808:16762168,33815377
g1,808:16980621,33815377
x1,808:18238551,33815377
x1,808:18770120,33815377
g1,808:18988573,33815377
x1,808:20956478,33815377
g1,808:21174931,33815377
x1,808:21648247,33815377
x1,808:22285403,33815377
g1,808:22503856,33815377
x1,808:23195627,33815377
x1,808:23541513,33815377
x1,808:23869194,33815377
x1,808:24142260,33815377
g1,808:24360713,33815377
x1,808:25270937,33815377
g1,808:25489390,33815377
x1,808:27750386,33815377
g1,808:27968839,33815377
x1,808:28514974,33815377
g1,808:28733427,33815377
x1,808:29670959,33815377
g1,808:29889412,33815377
x1,808:30726819,33815377
g1,808:30945272,33815377
x1,808:33785173,33815377
g1,808:34003626,33815377
x1,808:36595943,33815377
x1,808:36832601,33815377
k1,808:37890293,33815377:1075387
)
(1,809:13024788,33815377:0,0,127431
(1,809:13024788,33815377:0,215040,0
g1,809:13680148,33815377
g1,809:38545653,33815377
(1,809:38545653,33815377:655360,215040,0
k1,809:38678767,33815377:133114
x1,809:39201013,33815377
)
k1,809:13024789,33815377:-26176224
)
)
(1,809:13024788,34601809:24865505,455111,127431
x1,809:15979376,34601809
g1,808:16197829,34601809
x1,808:16725760,34601809
g1,808:16944213,34601809
x1,808:17308303,34601809
x1,808:18877531,34601809
x1,808:19150597,34601809
g1,808:19369050,34601809
x1,808:20424911,34601809
g1,808:20643364,34601809
x1,808:22736881,34601809
x1,808:23009947,34601809
g1,808:23228400,34601809
x1,808:24655629,34601809
g1,808:24874082,34601809
x1,808:25511239,34601809
x1,808:26148395,34601809
g1,808:26366848,34601809
x1,808:27859615,34601809
g1,808:28078068,34601809
x1,808:28988292,34601809
g1,808:29206745,34601809
x1,808:31285697,34601809
g1,808:31504150,34601809
x1,808:31944698,34601809
g1,808:32163151,34601809
x1,808:32891331,34601809
x1,808:35567390,34601809
k1,809:36665272,34601809:1225022
k1,809:37890293,34601809:1225021
)
(1,809:13024788,34601809:0,0,127431
(1,809:13024788,34601809:0,215040,0
g1,809:13680148,34601809
g1,809:38545653,34601809
(1,809:38545653,34601809:655360,215040,0
k1,809:38678767,34601809:133114
x1,809:39201013,34601809
)
k1,809:13024789,34601809:-26176224
)
)
h1,809:13024788,34601809:0,0,127431
(1,811:13024788,35388241:24865505,455111,127431
h1,810:13024788,35388241:932339,0,0
x1,810:15068874,35388241
k1,810:15287064,35388241:218190
x1,810:16721580,35388241
x1,810:17566424,35388241
k1,810:17784614,35388241:218190
x1,810:18268762,35388241
x1,810:19614591,35388241
k1,810:19832781,35388241:218190
x1,810:21034186,35388241
x1,810:22199455,35388241
k1,810:22417644,35388241:218189
x1,810:23353664,35388241
x1,810:23801675,35388241
x1,810:24429001,35388241
k1,810:24647191,35388241:218190
x1,810:25507900,35388241
x1,810:27285177,35388241
k1,810:27503367,35388241:218190
x1,810:27861996,35388241
x1,810:31165237,35388241
k1,810:31383480,35388241:218243
x1,810:32638679,35388241
k1,810:32856868,35388241:218189
x1,810:33538263,35388241
k1,810:33756453,35388241:218190
x1,810:34941720,35388241
k1,810:35159910,35388241:218190
x1,810:36775532,35388241
k1,810:36993722,35388241:218190
x1,810:37890293,35388241
k1,810:37890293,35388241:0
)
(1,811:13024788,35388241:0,0,127431
(1,811:13024788,35388241:0,215040,0
g1,811:13680148,35388241
g1,811:38545653,35388241
(1,811:38545653,35388241:655360,215040,0
k1,811:38678767,35388241:133114
x1,811:39201013,35388241
)
k1,811:13024789,35388241:-26176224
)
)
(1,811:13024788,36174673:24865505,455111,127431
x1,811:15760920,36174673
x1,811:17291916,36174673
g1,810:17510369,36174673
x1,810:18768299,36174673
x1,810:19041365,36174673
g1,810:19259818,36174673
x1,810:19787749,36174673
g1,810:20006202,36174673
x1,810:21681016,36174673
g1,810:21972287,36174673
x1,810:22722311,36174673
g1,810:22940764,36174673
x1,810:24198694,36174673
x1,810:24471760,36174673
g1,810:24690213,36174673
x1,810:27206072,36174673
g1,810:27424525,36174673
x1,810:28626022,36174673
g1,810:28844475,36174673
x1,810:29754699,36174673
g1,810:29973152,36174673
x1,810:30846968,36174673
x1,810:31702579,36174673
g1,810:31921032,36174673
x1,810:32539984,36174673
x1,810:33705071,36174673
x1,810:34236640,36174673
g1,810:34455093,36174673
x1,810:37446089,36174673
k1,810:37890293,36174673:444204
)
(1,811:13024788,36174673:0,0,127431
(1,811:13024788,36174673:0,215040,0
g1,811:13680148,36174673
g1,811:38545653,36174673
(1,811:38545653,36174673:655360,215040,0
k1,811:38678767,36174673:133114
x1,811:39201013,36174673
)
k1,811:13024789,36174673:-26176224
)
)
(1,811:13024788,36961105:24865505,455111,127431
x1,811:15542467,36961105
g1,810:15760920,36961105
x1,810:16743963,36961105
g1,810:16962416,36961105
x1,810:17912690,36961105
x1,810:18626304,36961105
g1,810:18844757,36961105
x1,810:19172438,36961105
g1,810:19390891,36961105
x1,810:20850889,36961105
x1,810:21417048,36961105
g1,810:21635501,36961105
x1,810:23601584,36961105
g1,810:23820037,36961105
x1,810:24406221,36961105
g1,810:24624674,36961105
x1,810:26155670,36961105
g1,810:26374123,36961105
x1,810:29077486,36961105
g1,810:29368757,36961105
x1,810:30497434,36961105
g1,810:30715887,36961105
x1,810:31262022,36961105
x1,810:32736586,36961105
x1,810:33064267,36961105
x1,810:33594016,36961105
g1,810:33812469,36961105
x1,810:34176559,36961105
x1,810:36892667,36961105
k1,810:37890293,36961105:997626
)
(1,811:13024788,36961105:0,0,127431
(1,811:13024788,36961105:0,215040,0
g1,811:13680148,36961105
g1,811:38545653,36961105
(1,811:38545653,36961105:655360,215040,0
k1,811:38678767,36961105:133114
x1,811:39201013,36961105
)
k1,811:13024789,36961105:-26176224
)
)
(1,811:13024788,37747537:24865505,455111,127431
x1,811:13881127,37747537
x1,810:14973323,37747537
k1,810:15189559,37747537:216236
x1,810:16120827,37747537
x1,810:16566472,37747537
x1,810:17190521,37747537
k1,810:17406757,37747537:216236
x1,810:17870607,37747537
x1,810:18797943,37747537
x1,810:19316733,37747537
k1,810:19532970,37747537:216237
x1,810:19889778,37747537
x1,810:23176342,37747537
k1,810:23393021,37747537:216679
x1,810:24641849,37747537
k1,810:24858086,37747537:216237
x1,810:25750106,37747537
k1,810:25966342,37747537:216236
x1,810:27664747,37747537
x1,810:29058081,37747537
k1,810:29274317,37747537:216236
x1,810:30130656,37747537
x1,810:30969519,37747537
k1,810:31185755,37747537:216236
x1,810:31792328,37747537
x1,810:33790088,37747537
k1,810:34006325,37747537:216237
x1,810:34684260,37747537
k1,810:34900496,37747537:216236
x1,810:36079745,37747537
k1,810:36295981,37747537:216236
x1,810:37903400,37747537
k1,810:37890293,37747537:0
)
(1,811:13024788,37747537:0,0,127431
(1,811:13024788,37747537:0,215040,0
g1,811:13680148,37747537
g1,811:38545653,37747537
(1,811:38545653,37747537:655360,215040,0
k1,811:38678767,37747537:133114
x1,811:39201013,37747537
)
k1,811:13024789,37747537:-26176224
)
)
(1,811:13024788,38533969:24865505,455111,127431
x1,811:13935012,38533969
g1,810:14153465,38533969
x1,810:16889597,38533969
x1,810:18420593,38533969
g1,810:18639046,38533969
x1,810:19896976,38533969
x1,810:20170042,38533969
g1,810:20388495,38533969
x1,810:20916426,38533969
g1,810:21134879,38533969
x1,810:22627648,38533969
g1,810:22846101,38533969
x1,810:23901962,38533969
g1,810:24120415,38533969
x1,810:25030639,38533969
g1,810:25249092,38533969
x1,810:26892956,38533969
g1,810:27111409,38533969
x1,810:27985225,38533969
x1,810:28840836,38533969
g1,810:29059289,38533969
x1,810:29678241,38533969
x1,810:31717144,38533969
g1,810:31935597,38533969
x1,810:33610411,38533969
g1,810:33901682,38533969
x1,810:35030359,38533969
g1,810:35248812,38533969
x1,810:37509808,38533969
k1,810:37890293,38533969:380485
)
(1,811:13024788,38533969:0,0,127431
(1,811:13024788,38533969:0,215040,0
g1,811:13680148,38533969
g1,811:38545653,38533969
(1,811:38545653,38533969:655360,215040,0
k1,811:38678767,38533969:133114
x1,811:39201013,38533969
)
k1,811:13024789,38533969:-26176224
)
)
(1,811:13024788,39320401:24865505,455111,127431
x1,811:14118876,39320401
g1,810:14337329,39320401
x1,810:15211145,39320401
x1,810:16066756,39320401
g1,810:16285209,39320401
x1,810:16649299,39320401
x1,810:19201568,39320401
g1,810:19420021,39320401
x1,810:20734385,39320401
x1,810:21498974,39320401
g1,810:21717427,39320401
x1,810:22190743,39320401
x1,810:23488721,39320401
g1,810:23707174,39320401
x1,810:24981488,39320401
g1,810:25199941,39320401
x1,810:25891712,39320401
g1,810:26110165,39320401
x1,810:27313481,39320401
g1,810:27531934,39320401
x1,810:29172158,39320401
g1,810:29390611,39320401
x1,810:30300835,39320401
g1,810:30519288,39320401
x1,810:33255420,39320401
x1,810:34786416,39320401
g1,810:35004869,39320401
x1,810:36262799,39320401
x1,810:36535865,39320401
g1,810:36754318,39320401
x1,810:37282249,39320401
k1,810:37890293,39320401:608044
)
(1,811:13024788,39320401:0,0,127431
(1,811:13024788,39320401:0,215040,0
g1,811:13680148,39320401
g1,811:38545653,39320401
(1,811:38545653,39320401:655360,215040,0
k1,811:38678767,39320401:133114
x1,811:39201013,39320401
)
k1,811:13024789,39320401:-26176224
)
)
(1,811:13024788,40106833:24865505,455111,127431
x1,811:14699602,40106833
g1,810:14990873,40106833
x1,810:16669324,40106833
g1,810:16887777,40106833
x1,810:18753735,40106833
g1,810:18972188,40106833
x1,810:20739842,40106833
g1,810:20958295,40106833
x1,810:21868519,40106833
g1,810:22086972,40106833
x1,810:25148968,40106833
g1,810:25367421,40106833
x1,810:25895352,40106833
g1,810:26113805,40106833
x1,810:26987621,40106833
x1,810:28101735,40106833
g1,810:28320188,40106833
x1,810:29521685,40106833
g1,810:29740138,40106833
x1,810:30816023,40106833
g1,810:31034476,40106833
x1,810:32621907,40106833
g1,810:32840360,40106833
x1,810:33532131,40106833
g1,810:33750584,40106833
x1,810:35392629,40106833
x1,810:35847740,40106833
g1,810:36066193,40106833
x1,810:37160281,40106833
k1,810:37890293,40106833:730012
)
(1,811:13024788,40106833:0,0,127431
(1,811:13024788,40106833:0,215040,0
g1,811:13680148,40106833
g1,811:38545653,40106833
(1,811:38545653,40106833:655360,215040,0
k1,811:38678767,40106833:133114
x1,811:39201013,40106833
)
k1,811:13024789,40106833:-26176224
)
)
(1,811:13024788,40893265:24865505,455111,127431
x1,811:15875608,40893265
g1,810:16094061,40893265
x1,810:16678425,40893265
g1,810:16896878,40893265
x1,810:18171194,40893265
g1,810:18389647,40893265
x1,810:21229545,40893265
g1,810:21447998,40893265
x1,810:21957724,40893265
x1,810:22285405,40893265
x1,810:23073657,40893265
g1,810:23292110,40893265
x1,810:24784877,40893265
g1,810:25003330,40893265
x1,810:27078642,40893265
g1,810:27297095,40893265
x1,810:27879639,40893265
g1,810:28098092,40893265
x1,810:30446471,40893265
g1,810:30664924,40893265
x1,810:32667417,40893265
g1,810:32885870,40893265
x1,810:34342230,40893265
k1,811:36052692,40893265:1837602
k1,811:37890293,40893265:1837601
)
(1,811:13024788,40893265:0,0,127431
(1,811:13024788,40893265:0,215040,0
g1,811:13680148,40893265
g1,811:38545653,40893265
(1,811:38545653,40893265:655360,215040,0
k1,811:38678767,40893265:133114
x1,811:39201013,40893265
)
k1,811:13024789,40893265:-26176224
)
)
h1,811:13024788,40893265:0,0,127431
(1,813:13024788,41679697:24865505,455111,127431
h1,812:13024788,41679697:932339,0,0
x1,812:16168480,41679697
k1,812:16386463,41679697:217983
x1,812:19396207,41679697
k1,812:19614191,41679697:217984
x1,812:20659493,41679697
k1,812:20877476,41679697:217983
x1,812:22211138,41679697
x1,812:22481291,41679697
k1,812:22699274,41679697:217983
x1,812:23483251,41679697
x1,812:23807473,41679697
x1,812:24333544,41679697
k1,812:24551528,41679697:217984
x1,812:25164290,41679697
x1,812:26317544,41679697
x1,812:26948146,41679697
k1,812:27166129,41679697:217983
x1,812:28067250,41679697
k1,812:28285234,41679697:217984
x1,812:28789863,41679697
x1,812:29240241,41679697
x1,812:30018626,41679697
k1,812:30236609,41679697:217983
x1,812:30597058,41679697
x1,812:33736748,41679697
k1,812:33954731,41679697:217983
x1,812:35216302,41679697
k1,812:35434286,41679697:217984
x1,812:35776713,41679697
x1,812:37149658,41679697
k1,812:37367641,41679697:217983
x1,812:37890293,41679697
k1,812:37890293,41679697:0
)
(1,813:13024788,41679697:0,0,127431
(1,813:13024788,41679697:0,215040,0
g1,813:13680148,41679697
g1,813:38545653,41679697
(1,813:38545653,41679697:655360,215040,0
k1,813:38678767,41679697:133114
x1,813:39201013,41679697
)
k1,813:13024789,41679697:-26176224
)
)
(1,813:13024788,42466129:24865505,455111,127431
x1,813:14517557,42466129
g1,812:14736010,42466129
x1,812:15791871,42466129
g1,812:16010324,42466129
x1,812:17685138,42466129
g1,812:17903591,42466129
x1,812:19074138,42466129
x1,812:20457679,42466129
x1,812:21258676,42466129
x1,812:21386107,42466129
g1,812:21677378,42466129
x1,812:23244783,42466129
g1,812:23463236,42466129
x1,812:26199368,42466129
x1,812:27730364,42466129
g1,812:27948817,42466129
x1,812:29206747,42466129
x1,812:29738316,42466129
g1,812:29956769,42466129
x1,812:30502904,42466129
g1,812:30721357,42466129
x1,812:31658889,42466129
g1,812:31877342,42466129
x1,812:32532704,42466129
g1,812:32751157,42466129
x1,812:35010334,42466129
x1,812:35356219,42466129
g1,812:35574672,42466129
x1,812:36484896,42466129
k1,812:37890293,42466129:1405397
)
(1,813:13024788,42466129:0,0,127431
(1,813:13024788,42466129:0,215040,0
g1,813:13680148,42466129
g1,813:38545653,42466129
(1,813:38545653,42466129:655360,215040,0
k1,813:38678767,42466129:133114
x1,813:39201013,42466129
)
k1,813:13024789,42466129:-26176224
)
)
(1,813:13024788,43252561:24865505,455111,127431
x1,813:15436067,43252561
k1,812:15653855,43252561:217788
x1,812:18456836,43252561
k1,812:18674457,43252561:217621
x1,812:20650917,43252561
k1,812:20868538,43252561:217621
x1,812:22341900,43252561
x1,812:22665084,43252561
k1,812:22882705,43252561:217621
x1,812:23457676,43252561
k1,812:23675297,43252561:217621
x1,812:26140479,43252561
k1,812:26358101,43252561:217622
x1,812:27543977,43252561
x1,812:28496036,43252561
k1,812:28713657,43252561:217621
x1,812:30138505,43252561
x1,812:30407784,43252561
k1,812:30625405,43252561:217621
x1,812:32213756,43252561
k1,812:32431544,43252561:217788
x1,812:33333527,43252561
x1,812:35130544,43252561
k1,812:35348165,43252561:217621
x1,812:35923136,43252561
k1,812:36140757,43252561:217621
x1,812:37903400,43252561
k1,812:37890293,43252561:0
)
(1,813:13024788,43252561:0,0,127431
(1,813:13024788,43252561:0,215040,0
g1,813:13680148,43252561
g1,813:38545653,43252561
(1,813:38545653,43252561:655360,215040,0
k1,813:38678767,43252561:133114
x1,813:39201013,43252561
)
k1,813:13024789,43252561:-26176224
)
)
(1,813:13024788,44038993:24865505,455111,127431
x1,813:14555784,44038993
g1,812:14774237,44038993
x1,812:15593439,44038993
x1,812:16489098,44038993
g1,812:16780369,44038993
x1,812:18458820,44038993
g1,812:18677273,44038993
x1,812:19551089,44038993
x1,812:20665203,44038993
g1,812:20883656,44038993
x1,812:21759291,44038993
g1,812:21977744,44038993
x1,812:22968066,44038993
g1,812:23186519,44038993
x1,812:24351606,44038993
g1,812:24570059,44038993
x1,812:25152603,44038993
g1,812:25371056,44038993
x1,812:26791007,44038993
x1,812:27901481,44038993
g1,812:28119934,44038993
x1,812:30637613,44038993
g1,812:30856066,44038993
x1,812:31442250,44038993
g1,812:31660703,44038993
x1,812:32916813,44038993
g1,812:33135266,44038993
x1,812:35429032,44038993
g1,812:35647485,44038993
x1,812:36230029,44038993
k1,812:37890293,44038993:1660264
)
(1,813:13024788,44038993:0,0,127431
(1,813:13024788,44038993:0,215040,0
g1,813:13680148,44038993
g1,813:38545653,44038993
(1,813:38545653,44038993:655360,215040,0
k1,813:38678767,44038993:133114
x1,813:39201013,44038993
)
k1,813:13024789,44038993:-26176224
)
)
(1,813:13024788,44825425:24865505,455111,127431
x1,813:14202254,44825425
x1,812:15147432,44825425
k1,812:15362029,44825425:214597
x1,812:16755363,44825425
k1,812:16969960,44825425:214597
x1,812:18113529,44825425
k1,812:18328126,44825425:214597
x1,812:19742869,44825425
x1,812:20010110,44825425
k1,812:20224708,44825425:214598
x1,812:21801797,44825425
k1,812:22017165,44825425:215368
x1,812:23802988,44825425
x1,812:24123751,44825425
k1,812:24338348,44825425:214597
x1,812:26730744,44825425
k1,812:26945341,44825425:214597
x1,812:28267314,44825425
k1,812:28481911,44825425:214597
x1,812:30983135,44825425
x1,812:31303898,44825425
k1,812:31518495,44825425:214597
x1,812:32287416,44825425
k1,812:32502014,44825425:214598
x1,812:34464457,44825425
k1,812:34679054,44825425:214597
x1,812:35574641,44825425
k1,812:35789238,44825425:214597
x1,812:36324450,44825425
k1,812:36539047,44825425:214597
x1,812:37914541,44825425
k1,812:37890293,44825425:0
)
(1,813:13024788,44825425:0,0,127431
(1,813:13024788,44825425:0,215040,0
g1,813:13680148,44825425
g1,813:38545653,44825425
(1,813:38545653,44825425:655360,215040,0
k1,813:38678767,44825425:133114
x1,813:39201013,44825425
)
k1,813:13024789,44825425:-26176224
)
)
]
(1,813:13024788,49020595:24865505,1290439,235932
(1,813:13024788,49020595:24865505,1290439,235932
g1,813:2368143,49020595
(1,813:2368143,49020595:35522150,1290439,235932
[1,813:2368143,49020595:35522150,1290439,235932
(1,813:2368143,49020595:35522150,550500,235932
(1,813:2368143,49020595:0,550500,235932
[1,813:2368143,49020595:35522150,550500,235932
(1,813:2368143,49020595:35522150,550500,235932
h1,813:2368143,49020595:0,0,0
x1,813:4288714,49020595
x1,813:4634599,49020595
x1,813:5200758,49020595
g1,813:5419211,49020595
x1,813:6256618,49020595
g1,813:6475071,49020595
x1,813:7785795,49020595
r1,813:7785795,49020595:0,786432,235932
k1,813:22838044,49020595:15052249
k1,813:37890293,49020595:15052249
)
]
k1,813:2368141,49020595:-35522152
)
g1,813:2368143,49020595
[1,813:2368143,49020595:35522150,0,0
(1,813:2368143,49020595:35522150,0,0
k1,813:20129219,49020595:17761076
h1,813:20129219,49020595:0,0,0
g1,813:20129219,49020595
k1,813:37890295,49020595:17761076
)
]
g1,813:37890293,49020595
(1,813:37890293,49020595:0,550500,235932
k1,813:2368141,49020595:-35522152
[1,813:2368141,49020595:35522150,550500,235932
(1,813:2368141,49020595:35522150,550500,235932
k1,813:36268269,49020595:33900128
h1,813:36251885,49020595:0,0,0
x1,813:37234928,49020595
x1,813:37890290,49020595
r1,813:37890290,49020595:0,786432,235932
g1,813:37890290,49020595
g1,813:37890290,49020595
)
]
)
)
]
)
g1,813:37890293,49020595
)
)
]
]
]
!30520
}21
!11
{22
[1,827:4736286,49020595:33154007,44284309,235932
(1,827:4736286,4736286:0,0,0
[1,827:0,4736286:0,0,0
(1,827:0,0:0,0,0
g1,827:0,0
)
]
)
[1,827:4736286,4736286:0,0,0
(1,827:4736286,1535259:0,0,0
k1,827:4736286,1535259:-8222721
)
]
[1,827:4736286,49020595:33154007,44284309,235932
[1,827:13024788,49020595:24865505,47419555,235932
[1,827:13024788,2387472:24865505,786432,0
(1,827:13024788,2387472:24865505,0,0
(1,827:13024788,2387472:24865505,0,0
g1,827:2368143,2387472
(1,827:2368143,2387472:35522150,0,0
[1,827:2368143,2387472:35522150,0,0
(1,827:2368143,2387472:35522150,0,0
(1,827:2368143,2387472:0,0,0
[1,827:2368143,2387472:35522150,0,0
(1,827:2368143,2387472:35522150,0,0
h1,827:2368143,2387472:0,0,0
k1,827:20129219,2387472:17761076
k1,827:37890295,2387472:17761076
)
]
k1,827:2368141,2387472:-35522152
)
g1,827:2368143,2387472
[1,827:2368143,2387472:35522150,0,0
(1,827:2368143,2387472:35522150,0,0
k1,827:20129219,2387472:17761076
h1,827:20129219,2387472:0,0,0
g1,827:20129219,2387472
k1,827:37890295,2387472:17761076
)
]
g1,827:37890293,2387472
(1,827:37890293,2387472:0,0,0
k1,827:2368141,2387472:-35522152
[1,827:2368141,2387472:35522150,0,0
(1,827:2368141,2387472:35522150,0,0
k1,827:37890293,2387472:35522152
h1,827:37890293,2387472:0,0,0
g1,827:37890293,2387472
g1,827:37890293,2387472
)
]
)
)
]
)
g1,827:37890293,2387472
)
)
]
[1,827:13024788,45468380:24865505,41442508,0
[1,722:13024788,24771409:24865505,20745537,0
[1,722:13024788,24771409:24865505,20745537,0
(1,720:13024788,23919441:24865505,19893569,0
k1,720:15511301,23919441:2486513
h1,719:15511301,23919441:0,0,0
(1,719:15511301,23919441:19892479,19893569,0
(1,719:15511301,23919441:19893618,19893618,0
(1,719:15511301,23919441:19893618,19893618,0
(1,719:15511301,23919441:0,19893618,0
(1,719:15511301,23919441:0,18945147,0
(1,719:15511301,23919441:18945147,18945147,0
)
k1,719:15511300,23919441:-18945148
)
)
g1,719:35404919,23919441
)
)
)
g1,720:35403780,23919441
k1,720:37890293,23919441:2486513
)
(1,720:13024788,24535477:24865505,550500,235932
h1,720:13024788,24535477:0,0,0
g1,720:13024788,24535477
[1,720:13024788,24535477:24865505,550500,235932
(1,720:13024788,24535477:24865505,550500,235932
h1,720:13024788,24535477:0,0,0
x1,720:14085191,24535477
g1,720:14336411,24535477
x1,720:15299421,24535477
g1,720:15634381,24535477
r1,827:15634381,24535477:0,786432,235932
g1,720:15634381,24535477
x1,720:18925362,24535477
g1,720:19176582,24535477
x1,720:21468964,24535477
g1,720:21720184,24535477
x1,720:22637684,24535477
g1,720:22888904,24535477
x1,720:25439878,24535477
g1,720:25691098,24535477
x1,720:29233846,24535477
g1,720:29485066,24535477
x1,720:30577327,24535477
x1,720:31571740,24535477
r1,827:31571740,24535477:0,235932,235932
k1,720:34731017,24535477:3159277
k1,720:37890293,24535477:3159276
)
]
g1,720:37890293,24535477
g1,720:37890293,24535477
)
]
]
(1,813:13024788,26702943:24865505,455111,0
x1,813:14468404,26702943
x1,812:14741470,26702943
g1,812:14959923,26702943
x1,812:16003040,26702943
g1,812:16221493,26702943
x1,812:19024983,26702943
k1,813:28394068,26702943:9496225
k1,813:37890293,26702943:9496225
)
(1,813:13024788,26702943:0,0,0
(1,813:13024788,26702943:0,215040,0
g1,813:13680148,26702943
g1,813:38545653,26702943
(1,813:38545653,26702943:655360,215040,0
k1,813:38678767,26702943:133114
x1,813:39201013,26702943
)
k1,813:13024789,26702943:-26176224
)
)
h1,813:13024788,26702943:0,0,0
(1,815:13024788,27489375:24865505,455111,127431
h1,814:13024788,27489375:932339,0,0
x1,814:14812739,27489375
x1,814:16216304,27489375
g1,814:16434757,27489375
x1,814:17344981,27489375
g1,814:17563434,27489375
x1,814:18766750,27489375
g1,814:18985203,27489375
x1,814:20625427,27489375
g1,814:20843880,27489375
x1,814:21754104,27489375
g1,814:21972557,27489375
x1,814:24708689,27489375
x1,814:26239685,27489375
g1,814:26458138,27489375
x1,814:27716068,27489375
x1,814:28247637,27489375
g1,814:28466090,27489375
x1,814:29012225,27489375
g1,814:29230678,27489375
x1,814:30168210,27489375
g1,814:30386663,27489375
x1,814:31042025,27489375
g1,814:31260478,27489375
x1,814:33687136,27489375
g1,814:33905589,27489375
x1,814:35107086,27489375
g1,814:35325539,27489375
x1,814:36235763,27489375
k1,814:37890293,27489375:1654530
)
(1,815:13024788,27489375:0,0,127431
(1,815:13024788,27489375:0,215040,0
g1,815:13680148,27489375
g1,815:38545653,27489375
(1,815:38545653,27489375:655360,215040,0
k1,815:38678767,27489375:133114
x1,815:39201013,27489375
)
k1,815:13024789,27489375:-26176224
)
)
(1,815:13024788,28275807:24865505,455111,127431
x1,815:14157106,28275807
x1,814:14484787,28275807
x1,814:15121943,28275807
g1,814:15340396,28275807
x1,814:17091666,28275807
x1,814:18092912,28275807
g1,814:18311365,28275807
x1,814:19594782,28275807
x1,814:21592724,28275807
g1,814:21811177,28275807
x1,814:22867038,28275807
g1,814:23085491,28275807
x1,814:23577012,28275807
x1,814:24864979,28275807
x1,814:25724231,28275807
g1,814:25942684,28275807
x1,814:26816500,28275807
x1,814:27930614,28275807
g1,814:28149067,28275807
x1,814:29514404,28275807
x1,814:30044153,28275807
g1,814:30262606,28275807
x1,814:31172830,28275807
g1,814:31391283,28275807
x1,814:33985421,28275807
g1,814:34203874,28275807
x1,814:34567964,28275807
x1,814:37739185,28275807
k1,814:37890293,28275807:151108
)
(1,815:13024788,28275807:0,0,127431
(1,815:13024788,28275807:0,215040,0
g1,815:13680148,28275807
g1,815:38545653,28275807
(1,815:38545653,28275807:655360,215040,0
k1,815:38678767,28275807:133114
x1,815:39201013,28275807
)
k1,815:13024789,28275807:-26176224
)
)
(1,815:13024788,29062239:24865505,455111,127431
x1,815:13570923,29062239
g1,814:13789376,29062239
x1,814:14990872,29062239
x1,814:16829527,29062239
g1,814:17047980,29062239
x1,814:18491596,29062239
x1,814:18764662,29062239
g1,814:18983115,29062239
x1,814:20410344,29062239
g1,814:20628797,29062239
x1,814:22634930,29062239
g1,814:22853383,29062239
x1,814:24171386,29062239
g1,814:24389839,29062239
x1,814:25118019,29062239
x1,814:27429988,29062239
g1,814:27721259,29062239
x1,814:29288664,29062239
g1,814:29507117,29062239
x1,814:30765047,29062239
x1,814:31296616,29062239
g1,814:31515069,29062239
x1,814:33482974,29062239
g1,814:33701427,29062239
x1,814:36293744,29062239
x1,814:37058333,29062239
k1,814:37890293,29062239:856208
)
(1,815:13024788,29062239:0,0,127431
(1,815:13024788,29062239:0,215040,0
g1,815:13680148,29062239
g1,815:38545653,29062239
(1,815:38545653,29062239:655360,215040,0
k1,815:38678767,29062239:133114
x1,815:39201013,29062239
)
k1,815:13024789,29062239:-26176224
)
)
(1,815:13024788,29848671:24865505,455111,127431
x1,815:14237935,29848671
k1,814:14446457,29848671:208522
x1,814:16132372,29848671
k1,814:16340893,29848671:208521
x1,814:17232913,29848671
k1,814:17441435,29848671:208522
x1,814:18351296,29848671
k1,814:18559817,29848671:208521
x1,814:20095874,29848671
k1,814:20304396,29848671:208522
x1,814:20821768,29848671
k1,814:21030290,29848671:208522
x1,814:22530666,29848671
k1,814:22739187,29848671:208521
x1,814:23078155,29848671
x1,814:24615268,29848671
k1,814:24825776,29848671:210508
x1,814:27808689,29848671
k1,814:28017211,29848671:208522
x1,814:29339184,29848671
k1,814:29547705,29848671:208521
x1,814:30514654,29848671
x1,814:32249104,29848671
x1,814:32569867,29848671
k1,814:32778389,29848671:208522
x1,814:33099516,29848671
x1,814:33420279,29848671
x1,814:33939069,29848671
k1,814:34147590,29848671:208521
x1,814:35432098,29848671
k1,814:35640620,29848671:208522
x1,814:37890293,29848671
k1,814:37890293,29848671:0
)
(1,815:13024788,29848671:0,0,127431
(1,815:13024788,29848671:0,215040,0
g1,815:13680148,29848671
g1,815:38545653,29848671
(1,815:38545653,29848671:655360,215040,0
k1,815:38678767,29848671:133114
x1,815:39201013,29848671
)
k1,815:13024789,29848671:-26176224
)
)
(1,815:13024788,30635103:24865505,455111,127431
x1,815:13898604,30635103
x1,814:15194763,30635103
g1,814:15413216,30635103
x1,814:18436983,30635103
g1,814:18655436,30635103
x1,814:19820523,30635103
x1,814:21003814,30635103
g1,814:21222267,30635103
x1,814:23517853,30635103
g1,814:23736306,30635103
x1,814:25995483,30635103
x1,814:27073187,30635103
g1,814:27291640,30635103
x1,814:28347501,30635103
g1,814:28565954,30635103
x1,814:30866999,30635103
g1,814:31085452,30635103
x1,814:33859815,30635103
g1,814:34078268,30635103
x1,814:35862308,30635103
x1,814:36685151,30635103
k1,815:37224152,30635103:666141
k1,815:37890293,30635103:666141
)
(1,815:13024788,30635103:0,0,127431
(1,815:13024788,30635103:0,215040,0
g1,815:13680148,30635103
g1,815:38545653,30635103
(1,815:38545653,30635103:655360,215040,0
k1,815:38678767,30635103:133114
x1,815:39201013,30635103
)
k1,815:13024789,30635103:-26176224
)
)
h1,815:13024788,30635103:0,0,127431
(1,823:13024788,32462216:24865505,546132,152916
(1,823:13024788,32462216:0,0,0
g1,823:13024788,32462216
)
(1,823:13024788,32462216:0,0,0
(1,823:13024788,32462216:0,0,0
(1,823:13024788,31544712:0,0,0
)
)
g1,823:13024788,32462216
)
x1,823:17392035,32462216
g1,823:17686947,32462216
x1,823:19645746,32462216
x1,823:20024853,32462216
g1,823:20319765,32462216
x1,823:23565892,32462216
g1,823:23860804,32462216
x1,823:24934867,32462216
g1,823:25229779,32462216
x1,823:27336034,32462216
x1,823:27715141,32462216
g1,823:28010053,32462216
x1,823:32033691,32462216
g1,823:32328603,32462216
x1,823:33610197,32462216
x1,823:35124716,32462216
k1,823:36507505,32462216:1382789
k1,823:37890293,32462216:1382788
)
(1,823:13024788,32462216:0,0,152916
(1,823:13024788,32462216:0,215040,0
g1,823:13680148,32462216
g1,823:38545653,32462216
(1,823:38545653,32462216:655360,215040,0
k1,823:38678767,32462216:133114
x1,823:39201013,32462216
)
k1,823:13024789,32462216:-26176224
)
)
h1,823:13024788,32462216:0,0,152916
(1,825:13024788,33671900:24865505,455111,127431
x1,825:14129872,33671900
g1,824:14348325,33671900
x1,824:17408500,33671900
g1,824:17626953,33671900
x1,824:18884883,33671900
x1,824:19416452,33671900
g1,824:19634905,33671900
x1,824:20419519,33671900
g1,824:20637972,33671900
x1,824:21329743,33671900
g1,824:21548196,33671900
x1,824:22185353,33671900
x1,824:24260665,33671900
g1,824:24479118,33671900
x1,824:25644205,33671900
x1,824:26827496,33671900
g1,824:27045949,33671900
x1,824:29341535,33671900
g1,824:29559988,33671900
x1,824:30433804,33671900
x1,824:31547918,33671900
g1,824:31766371,33671900
x1,824:32714825,33671900
x1,824:33879912,33671900
g1,824:34098365,33671900
x1,824:34426046,33671900
g1,824:34644499,33671900
x1,824:36612403,33671900
k1,824:37890293,33671900:1277890
)
(1,825:13024788,33671900:0,0,127431
(1,825:13024788,33671900:0,215040,0
g1,825:13680148,33671900
g1,825:38545653,33671900
(1,825:38545653,33671900:655360,215040,0
k1,825:38678767,33671900:133114
x1,825:39201013,33671900
)
k1,825:13024789,33671900:-26176224
)
)
(1,825:13024788,34458332:24865505,455111,127431
x1,825:15879248,34458332
x1,824:16115906,34458332
g1,824:16334359,34458332
x1,824:16862290,34458332
g1,824:17080743,34458332
x1,824:17990967,34458332
g1,824:18209420,34458332
x1,824:20614233,34458332
x1,824:20941914,34458332
g1,824:21160367,34458332
x1,824:21688298,34458332
g1,824:21906751,34458332
x1,824:24566425,34458332
g1,824:24784878,34458332
x1,824:26228494,34458332
x1,824:26501560,34458332
g1,824:26720013,34458332
x1,824:27763130,34458332
g1,824:27981583,34458332
x1,824:31518715,34458332
g1,824:31737168,34458332
x1,824:33630436,34458332
g1,824:33848889,34458332
x1,824:35632929,34458332
x1,824:36128090,34458332
g1,824:36346543,34458332
x1,824:37620857,34458332
k1,824:37890293,34458332:269436
)
(1,825:13024788,34458332:0,0,127431
(1,825:13024788,34458332:0,215040,0
g1,825:13680148,34458332
g1,825:38545653,34458332
(1,825:38545653,34458332:655360,215040,0
k1,825:38678767,34458332:133114
x1,825:39201013,34458332
)
k1,825:13024789,34458332:-26176224
)
)
(1,825:13024788,35244764:24865505,455111,127431
x1,825:15472489,35244764
k1,824:15684696,35244764:212207
x1,824:17149392,35244764
k1,824:17361600,35244764:212208
x1,824:19473901,35244764
k1,824:19763090,35244764:289189
x1,824:22940464,35244764
k1,824:23152672,35244764:212208
x1,824:24385443,35244764
x1,824:24906017,35244764
k1,824:25118224,35244764:212207
x1,824:26224329,35244764
k1,824:26436537,35244764:212208
x1,824:27328557,35244764
k1,824:27540764,35244764:212207
x1,824:29347995,35244764
x1,824:29972044,35244764
k1,824:30184252,35244764:212208
x1,824:30808666,35244764
x1,824:31432715,35244764
x1,824:31664276,35244764
k1,824:31876483,35244764:212207
x1,824:34572166,35244764
k1,824:34784374,35244764:212208
x1,824:36786066,35244764
k1,824:36998273,35244764:212207
x1,824:37890293,35244764
k1,824:37890293,35244764:0
)
(1,825:13024788,35244764:0,0,127431
(1,825:13024788,35244764:0,215040,0
g1,825:13680148,35244764
g1,825:38545653,35244764
(1,825:38545653,35244764:655360,215040,0
k1,825:38678767,35244764:133114
x1,825:39201013,35244764
)
k1,825:13024789,35244764:-26176224
)
)
(1,825:13024788,36031196:24865505,455111,127431
x1,825:14534085,36031196
g1,824:14752538,36031196
x1,824:17377635,36031196
g1,824:17596088,36031196
x1,824:20364931,36031196
x1,824:20688115,36031196
g1,824:20906568,36031196
x1,824:21680982,36031196
g1,824:21899435,36031196
x1,824:23804025,36031196
g1,824:24022478,36031196
x1,824:27298010,36031196
g1,824:27516463,36031196
x1,824:28774211,36031196
g1,824:28992664,36031196
x1,824:30322282,36031196
g1,824:30540735,36031196
x1,824:33561126,36031196
g1,824:33779579,36031196
x1,824:36122579,36031196
x1,824:37002765,36031196
g1,824:37221218,36031196
x1,824:37580575,36031196
x1,824:37903759,36031196
k1,824:37890293,36031196:10782
)
(1,825:13024788,36031196:0,0,127431
(1,825:13024788,36031196:0,215040,0
g1,825:13680148,36031196
g1,825:38545653,36031196
(1,825:38545653,36031196:655360,215040,0
k1,825:38678767,36031196:133114
x1,825:39201013,36031196
)
k1,825:13024789,36031196:-26176224
)
)
(1,825:13024788,36817628:24865505,455111,127431
x1,825:13352469,36817628
g1,824:13570922,36817628
x1,824:15973916,36817628
g1,824:16192369,36817628
x1,824:17211820,36817628
g1,824:17430273,36817628
x1,824:19106904,36817628
g1,824:19325357,36817628
x1,824:20235581,36817628
g1,824:20454034,36817628
x1,824:23113708,36817628
g1,824:23332161,36817628
x1,824:26869293,36817628
g1,824:27087746,36817628
x1,824:29126649,36817628
g1,824:29345102,36817628
x1,824:30765052,36817628
x1,824:31110937,36817628
g1,824:31329390,36817628
x1,824:32239614,36817628
g1,824:32458067,36817628
x1,824:34302181,36817628
x1,824:34939337,36817628
g1,824:35157790,36817628
x1,824:38001330,36817628
k1,824:37890293,36817628:16103
)
(1,825:13024788,36817628:0,0,127431
(1,825:13024788,36817628:0,215040,0
g1,825:13680148,36817628
g1,825:38545653,36817628
(1,825:38545653,36817628:655360,215040,0
k1,825:38678767,36817628:133114
x1,825:39201013,36817628
)
k1,825:13024789,36817628:-26176224
)
)
(1,825:13024788,37604060:24865505,455111,127431
x1,825:13749908,37604060
g1,824:13968361,37604060
x1,824:14918635,37604060
x1,824:15737836,37604060
g1,824:15956289,37604060
x1,824:16502424,37604060
g1,824:16720877,37604060
x1,824:17658409,37604060
g1,824:17876862,37604060
x1,824:18714269,37604060
g1,824:18932722,37604060
x1,824:19842946,37604060
g1,824:20061399,37604060
x1,824:21299304,37604060
x1,824:21626985,37604060
x1,824:22264141,37604060
g1,824:22482594,37604060
x1,824:24388603,37604060
x1,824:25207804,37604060
g1,824:25426257,37604060
x1,824:26482118,37604060
g1,824:26700571,37604060
x1,824:27983988,37604060
x1,824:29799885,37604060
g1,824:30018338,37604060
x1,824:30892154,37604060
x1,824:32006268,37604060
g1,824:32224721,37604060
x1,824:36125942,37604060
k1,824:37890293,37604060:1764351
)
(1,825:13024788,37604060:0,0,127431
(1,825:13024788,37604060:0,215040,0
g1,825:13680148,37604060
g1,825:38545653,37604060
(1,825:38545653,37604060:655360,215040,0
k1,825:38678767,37604060:133114
x1,825:39201013,37604060
)
k1,825:13024789,37604060:-26176224
)
)
(1,825:13024788,38390492:24865505,455111,127431
x1,825:14468383,38390492
x1,825:14828832,38390492
x1,824:16416789,38390492
g1,824:16635242,38390492
x1,824:19845040,38390492
g1,824:20063493,38390492
x1,824:21325064,38390492
g1,824:21543517,38390492
x1,824:22878979,38390492
g1,824:23097432,38390492
x1,824:24342782,38390492
x1,824:24868853,38390492
g1,824:25087306,38390492
x1,824:26947221,38390492
g1,824:27165674,38390492
x1,824:29400459,38390492
g1,824:29618912,38390492
x1,824:30880483,38390492
g1,824:31098936,38390492
x1,824:32000057,38390492
g1,824:32218510,38390492
x1,824:33552171,38390492
g1,824:33770624,38390492
x1,824:36329813,38390492
g1,824:36621084,38390492
x1,824:37886259,38390492
k1,824:37890293,38390492:4034
)
(1,825:13024788,38390492:0,0,127431
(1,825:13024788,38390492:0,215040,0
g1,825:13680148,38390492
g1,825:38545653,38390492
(1,825:38545653,38390492:655360,215040,0
k1,825:38678767,38390492:133114
x1,825:39201013,38390492
)
k1,825:13024789,38390492:-26176224
)
)
(1,825:13024788,39176924:24865505,455111,127431
x1,825:13465336,39176924
g1,824:13683789,39176924
x1,824:15034562,39176924
x1,824:16547355,39176924
g1,824:16765808,39176924
x1,824:18167554,39176924
x1,824:19951595,39176924
x1,824:20752592,39176924
g1,824:20971045,39176924
x1,824:21335135,39176924
x1,824:21662816,39176924
g1,824:21881269,39176924
x1,824:23230221,39176924
g1,824:23448674,39176924
x1,824:27198799,39176924
g1,824:27417252,39176924
x1,824:27926978,39176924
x1,824:28382089,39176924
g1,824:28600542,39176924
x1,824:30051439,39176924
g1,824:30269892,39176924
x1,824:31953804,39176924
g1,824:32172257,39176924
x1,824:32700188,39176924
g1,824:32918641,39176924
x1,824:34593455,39176924
g1,824:34811908,39176924
x1,824:37651809,39176924
k1,824:37890293,39176924:238484
)
(1,825:13024788,39176924:0,0,127431
(1,825:13024788,39176924:0,215040,0
g1,825:13680148,39176924
g1,825:38545653,39176924
(1,825:38545653,39176924:655360,215040,0
k1,825:38678767,39176924:133114
x1,825:39201013,39176924
)
k1,825:13024789,39176924:-26176224
)
)
(1,825:13024788,39963356:24865505,455111,127431
x1,825:15354964,39963356
g1,824:15573417,39963356
x1,824:18910298,39963356
g1,824:19128751,39963356
x1,824:19492841,39963356
x1,824:20057180,39963356
x1,824:20512291,39963356
x1,824:21440718,39963356
g1,824:21659171,39963356
x1,824:24318845,39963356
g1,824:24537298,39963356
x1,824:25838918,39963356
g1,824:26057371,39963356
x1,824:27113232,39963356
g1,824:27331685,39963356
x1,824:29175799,39963356
x1,824:29812955,39963356
g1,824:30031408,39963356
x1,824:30668565,39963356
x1,824:31305721,39963356
x1,824:31542379,39963356
g1,824:31760832,39963356
x1,824:33331878,39963356
g1,824:33623149,39963356
x1,824:34642600,39963356
x1,824:34988485,39963356
g1,824:35206938,39963356
x1,824:36444844,39963356
k1,824:37890293,39963356:1445449
)
(1,825:13024788,39963356:0,0,127431
(1,825:13024788,39963356:0,215040,0
g1,825:13680148,39963356
g1,825:38545653,39963356
(1,825:38545653,39963356:655360,215040,0
k1,825:38678767,39963356:133114
x1,825:39201013,39963356
)
k1,825:13024789,39963356:-26176224
)
)
(1,825:13024788,40749788:24865505,455111,127431
x1,825:16084963,40749788
g1,824:16303416,40749788
x1,824:16743964,40749788
g1,824:16962417,40749788
x1,824:19492841,40749788
g1,824:19711294,40749788
x1,824:21174932,40749788
x1,824:22285406,40749788
g1,824:22503859,40749788
x1,824:23090043,40749788
g1,824:23308496,40749788
x1,824:23745404,40749788
g1,824:23963857,40749788
x1,824:26048268,40749788
g1,824:26266721,40749788
x1,824:27468218,40749788
g1,824:27686671,40749788
x1,824:28014352,40749788
g1,824:28232805,40749788
x1,824:30892479,40749788
g1,824:31110932,40749788
x1,824:32554548,40749788
x1,824:32827614,40749788
g1,824:33046067,40749788
x1,824:34089184,40749788
g1,824:34307637,40749788
x1,824:35017613,40749788
g1,824:35236066,40749788
x1,824:36020680,40749788
k1,824:37890293,40749788:1882720
)
(1,825:13024788,40749788:0,0,127431
(1,825:13024788,40749788:0,215040,0
g1,825:13680148,40749788
g1,825:38545653,40749788
(1,825:38545653,40749788:655360,215040,0
k1,825:38678767,40749788:133114
x1,825:39201013,40749788
)
k1,825:13024789,40749788:-26176224
)
)
(1,825:13024788,41536220:24865505,491520,127431
x1,825:15504603,41536220
g1,824:15723056,41536220
x1,824:16900522,41536220
g1,824:17118975,41536220
x1,824:19124233,41536220
x1,824:20430514,41536220
g1,824:20648967,41536220
x1,824:21219860,41536220
g1,824:21438313,41536220
x1,824:22116248,41536220
g1,824:22334701,41536220
x1,824:24047379,41536220
g1,824:24265832,41536220
x1,824:24890246,41536220
x1,824:25514295,41536220
x1,824:25745856,41536220
g1,824:25964309,41536220
x1,824:28659992,41536220
g1,824:28878445,41536220
x1,824:29395817,41536220
g1,824:29614270,41536220
x1,824:31221689,41536220
x1,824:33629779,41536220
g1,824:33848232,41536220
x1,824:35025698,41536220
g1,824:35244151,41536220
x1,824:35779363,41536220
g1,824:35997816,41536220
x1,824:37894249,41536220
k1,824:37890293,41536220:9151
)
(1,825:13024788,41536220:0,0,127431
(1,825:13024788,41536220:0,215040,0
g1,825:13680148,41536220
g1,825:38545653,41536220
(1,825:38545653,41536220:655360,215040,0
k1,825:38678767,41536220:133114
x1,825:39201013,41536220
)
k1,825:13024789,41536220:-26176224
)
)
(1,825:13024788,42322652:24865505,455111,127431
x1,825:14808828,42322652
x1,824:15045486,42322652
g1,824:15263939,42322652
x1,824:17344712,42322652
g1,824:17563165,42322652
x1,824:19385433,42322652
x1,824:19713114,42322652
g1,824:19931567,42322652
x1,824:22334560,42322652
g1,824:22553013,42322652
x1,824:23942015,42322652
x1,824:24397126,42322652
x1,824:25582238,42322652
x1,824:25909919,42322652
g1,824:26128372,42322652
x1,824:30115156,42322652
g1,824:30333609,42322652
x1,824:31376726,42322652
g1,824:31595179,42322652
x1,824:35441788,42322652
k1,825:36602471,42322652:1287823
k1,825:37890293,42322652:1287822
)
(1,825:13024788,42322652:0,0,127431
(1,825:13024788,42322652:0,215040,0
g1,825:13680148,42322652
g1,825:38545653,42322652
(1,825:38545653,42322652:655360,215040,0
k1,825:38678767,42322652:133114
x1,825:39201013,42322652
)
k1,825:13024789,42322652:-26176224
)
)
h1,825:13024788,42322652:0,0,127431
(1,827:13024788,43109084:24865505,455111,127431
h1,826:13024788,43109084:932339,0,0
x1,826:14887160,43109084
g1,826:15105613,43109084
x1,826:15755733,43109084
g1,826:15974186,43109084
x1,826:17061330,43109084
g1,826:17279783,43109084
x1,826:18166473,43109084
x1,826:19199293,43109084
g1,826:19417746,43109084
x1,826:21552302,43109084
g1,826:21770755,43109084
x1,826:23004174,43109084
g1,826:23222627,43109084
x1,826:23746335,43109084
g1,826:23964788,43109084
x1,826:27000484,43109084
g1,826:27218937,43109084
x1,826:27580114,43109084
x1,826:30726113,43109084
g1,826:30944566,43109084
x1,826:32822689,43109084
g1,826:33041142,43109084
x1,826:33944084,43109084
g1,826:34162537,43109084
x1,826:35645169,43109084
g1,826:35863622,43109084
x1,826:36730448,43109084
x1,826:38016384,43109084
k1,826:37890293,43109084:1049
)
(1,827:13024788,43109084:0,0,127431
(1,827:13024788,43109084:0,215040,0
g1,827:13680148,43109084
g1,827:38545653,43109084
(1,827:38545653,43109084:655360,215040,0
k1,827:38678767,43109084:133114
x1,827:39201013,43109084
)
k1,827:13024789,43109084:-26176224
)
)
(1,827:13024788,43895516:24865505,455111,127431
x1,827:13491405,43895516
x1,826:14779372,43895516
x1,826:15638624,43895516
g1,826:15857077,43895516
x1,826:16912938,43895516
g1,826:17131391,43895516
x1,826:18041615,43895516
g1,826:18260068,43895516
x1,826:19903932,43895516
g1,826:20122385,43895516
x1,826:22407047,43895516
g1,826:22625500,43895516
x1,826:23499316,43895516
x1,826:24354927,43895516
g1,826:24573380,43895516
x1,826:25793082,43895516
x1,826:26248193,43895516
x1,826:26885349,43895516
g1,826:27103802,43895516
x1,826:28378116,43895516
g1,826:28596569,43895516
x1,826:30386070,43895516
g1,826:30604523,43895516
x1,826:33846743,43895516
g1,826:34065196,43895516
x1,826:36850481,43895516
g1,826:37068934,43895516
x1,826:37433024,43895516
x1,826:37760705,43895516
k1,826:37890293,43895516:153836
)
(1,827:13024788,43895516:0,0,127431
(1,827:13024788,43895516:0,215040,0
g1,827:13680148,43895516
g1,827:38545653,43895516
(1,827:38545653,43895516:655360,215040,0
k1,827:38678767,43895516:133114
x1,827:39201013,43895516
)
k1,827:13024789,43895516:-26176224
)
)
(1,827:13024788,44681948:24865505,455111,127431
x1,827:14373740,44681948
g1,826:14592193,44681948
x1,826:15850123,44681948
x1,826:16381692,44681948
g1,826:16600145,44681948
x1,826:19441866,44681948
g1,826:19660319,44681948
x1,826:21011090,44681948
g1,826:21229543,44681948
x1,826:21812087,44681948
g1,826:22030540,44681948
x1,826:22940764,44681948
g1,826:23159217,44681948
x1,826:25562211,44681948
g1,826:25780664,44681948
x1,826:26836525,44681948
g1,826:27054978,44681948
x1,826:28403930,44681948
g1,826:28622383,44681948
x1,826:29132109,44681948
x1,826:29587220,44681948
g1,826:29805673,44681948
x1,826:31256570,44681948
g1,826:31475023,44681948
x1,826:33158935,44681948
g1,826:33377388,44681948
x1,826:33905319,44681948
g1,826:34123772,44681948
x1,826:35616541,44681948
g1,826:35834994,44681948
x1,826:36890855,44681948
k1,826:37890293,44681948:999438
)
(1,827:13024788,44681948:0,0,127431
(1,827:13024788,44681948:0,215040,0
g1,827:13680148,44681948
g1,827:38545653,44681948
(1,827:38545653,44681948:655360,215040,0
k1,827:38678767,44681948:133114
x1,827:39201013,44681948
)
k1,827:13024789,44681948:-26176224
)
)
(1,827:13024788,45468380:24865505,455111,127431
x1,827:14699602,45468380
g1,826:14918055,45468380
x1,826:16088602,45468380
x1,826:17472143,45468380
x1,826:18273140,45468380
x1,826:18400571,45468380
g1,826:18691842,45468380
x1,826:19620271,45468380
x1,826:20734385,45468380
g1,826:20952838,45468380
x1,826:21866702,45468380
x1,826:22212587,45468380
g1,826:22431040,45468380
x1,826:23017224,45468380
g1,826:23235677,45468380
x1,826:25647772,45468380
g1,826:25866225,45468380
x1,826:26294031,45468380
x1,826:27628418,45468380
g1,826:27846871,45468380
x1,826:28902732,45468380
g1,826:29121185,45468380
x1,826:30577545,45468380
x1,826:31434977,45468380
g1,826:31653430,45468380
x1,826:32144951,45468380
x1,826:33512106,45468380
g1,826:33730559,45468380
x1,826:34950259,45468380
x1,826:36133550,45468380
k1,826:37890293,45468380:1756743
)
(1,827:13024788,45468380:0,0,127431
(1,827:13024788,45468380:0,215040,0
g1,827:13680148,45468380
g1,827:38545653,45468380
(1,827:38545653,45468380:655360,215040,0
k1,827:38678767,45468380:133114
x1,827:39201013,45468380
)
k1,827:13024789,45468380:-26176224
)
)
]
(1,827:13024788,49020595:24865505,1290439,235932
(1,827:13024788,49020595:24865505,1290439,235932
g1,827:2368143,49020595
(1,827:2368143,49020595:35522150,1290439,235932
[1,827:2368143,49020595:35522150,1290439,235932
(1,827:2368143,49020595:35522150,550500,235932
(1,827:2368143,49020595:0,550500,235932
[1,827:2368143,49020595:35522150,550500,235932
(1,827:2368143,49020595:35522150,550500,235932
h1,827:2368143,49020595:0,0,0
x1,827:4288714,49020595
x1,827:4634599,49020595
x1,827:5200758,49020595
g1,827:5419211,49020595
x1,827:6256618,49020595
g1,827:6475071,49020595
x1,827:7785795,49020595
r1,827:7785795,49020595:0,786432,235932
k1,827:22838044,49020595:15052249
k1,827:37890293,49020595:15052249
)
]
k1,827:2368141,49020595:-35522152
)
g1,827:2368143,49020595
[1,827:2368143,49020595:35522150,0,0
(1,827:2368143,49020595:35522150,0,0
k1,827:20129219,49020595:17761076
h1,827:20129219,49020595:0,0,0
g1,827:20129219,49020595
k1,827:37890295,49020595:17761076
)
]
g1,827:37890293,49020595
(1,827:37890293,49020595:0,550500,235932
k1,827:2368141,49020595:-35522152
[1,827:2368141,49020595:35522150,550500,235932
(1,827:2368141,49020595:35522150,550500,235932
k1,827:36268269,49020595:33900128
h1,827:36251885,49020595:0,0,0
x1,827:37234928,49020595
x1,827:37890290,49020595
r1,827:37890290,49020595:0,786432,235932
g1,827:37890290,49020595
g1,827:37890290,49020595
)
]
)
)
]
)
g1,827:37890293,49020595
)
)
]
]
]
!27702
}22
!11
{23
[1,847:4736286,49020595:33154007,44284309,235932
(1,847:4736286,4736286:0,0,0
[1,847:0,4736286:0,0,0
(1,847:0,0:0,0,0
g1,847:0,0
)
]
)
[1,847:4736286,4736286:0,0,0
(1,847:4736286,1535259:0,0,0
k1,847:4736286,1535259:-8222721
)
]
[1,847:4736286,49020595:33154007,44284309,235932
[1,847:13024788,49020595:24865505,47419555,235932
[1,847:13024788,2387472:24865505,786432,0
(1,847:13024788,2387472:24865505,0,0
(1,847:13024788,2387472:24865505,0,0
g1,847:2368143,2387472
(1,847:2368143,2387472:35522150,0,0
[1,847:2368143,2387472:35522150,0,0
(1,847:2368143,2387472:35522150,0,0
(1,847:2368143,2387472:0,0,0
[1,847:2368143,2387472:35522150,0,0
(1,847:2368143,2387472:35522150,0,0
h1,847:2368143,2387472:0,0,0
k1,847:20129219,2387472:17761076
k1,847:37890295,2387472:17761076
)
]
k1,847:2368141,2387472:-35522152
)
g1,847:2368143,2387472
[1,847:2368143,2387472:35522150,0,0
(1,847:2368143,2387472:35522150,0,0
k1,847:20129219,2387472:17761076
h1,847:20129219,2387472:0,0,0
g1,847:20129219,2387472
k1,847:37890295,2387472:17761076
)
]
g1,847:37890293,2387472
(1,847:37890293,2387472:0,0,0
k1,847:2368141,2387472:-35522152
[1,847:2368141,2387472:35522150,0,0
(1,847:2368141,2387472:35522150,0,0
k1,847:37890293,2387472:35522152
h1,847:37890293,2387472:0,0,0
g1,847:37890293,2387472
g1,847:37890293,2387472
)
]
)
)
]
)
g1,847:37890293,2387472
)
)
]
[1,847:13024788,45468380:24865505,41442508,0
[1,732:13024788,24771409:24865505,20745537,0
[1,732:13024788,24771409:24865505,20745537,0
(1,730:13024788,23919441:24865505,19893569,0
k1,730:15511301,23919441:2486513
h1,729:15511301,23919441:0,0,0
(1,729:15511301,23919441:19892479,19893569,0
(1,729:15511301,23919441:19893618,19893618,0
(1,729:15511301,23919441:19893618,19893618,0
(1,729:15511301,23919441:0,19893618,0
(1,729:15511301,23919441:0,18945147,0
(1,729:15511301,23919441:18945147,18945147,0
)
k1,729:15511300,23919441:-18945148
)
)
g1,729:35404919,23919441
)
)
)
g1,730:35403780,23919441
k1,730:37890293,23919441:2486513
)
(1,730:13024788,24535477:24865505,550500,235932
h1,730:13024788,24535477:0,0,0
g1,730:13024788,24535477
[1,730:13024788,24535477:24865505,550500,235932
(1,730:13024788,24535477:24865505,550500,235932
h1,730:13024788,24535477:0,0,0
x1,730:14085191,24535477
g1,730:14336411,24535477
x1,730:15299421,24535477
g1,730:15634381,24535477
r1,847:15634381,24535477:0,786432,235932
g1,730:15634381,24535477
x1,730:18925362,24535477
g1,730:19176582,24535477
x1,730:21468964,24535477
g1,730:21720184,24535477
x1,730:22637684,24535477
g1,730:22888904,24535477
x1,730:25003339,24535477
x1,730:26653563,24535477
g1,730:26904783,24535477
x1,730:28588685,24535477
g1,730:28839905,24535477
x1,730:31649926,24535477
r1,847:31649926,24535477:0,235932,235932
k1,730:34770110,24535477:3120184
k1,730:37890293,24535477:3120183
)
]
g1,730:37890293,24535477
g1,730:37890293,24535477
)
]
]
(1,827:13024788,26702943:24865505,455111,127431
x1,827:15664439,26702943
g1,826:15882892,26702943
x1,826:16756708,26702943
x1,826:18560772,26702943
g1,826:18779225,26702943
x1,826:22021445,26702943
g1,826:22239898,26702943
x1,826:23514212,26702943
g1,826:23732665,26702943
x1,826:25538550,26702943
g1,826:25757003,26702943
x1,826:28655158,26702943
g1,826:28873611,26702943
x1,826:30204360,26702943
g1,826:30422813,26702943
x1,826:31333037,26702943
g1,826:31551490,26702943
x1,826:32898622,26702943
g1,826:33117075,26702943
x1,826:34136526,26702943
g1,826:34354979,26702943
x1,826:35410840,26702943
g1,826:35629293,26702943
x1,826:37415153,26702943
k1,826:37890293,26702943:488247
)
(1,827:13024788,26702943:0,0,127431
(1,827:13024788,26702943:0,215040,0
g1,827:13680148,26702943
g1,827:38545653,26702943
(1,827:38545653,26702943:655360,215040,0
k1,827:38678767,26702943:133114
x1,827:39201013,26702943
)
k1,827:13024789,26702943:-26176224
)
)
(1,827:13024788,27489375:24865505,455111,127431
x1,827:14475685,27489375
g1,826:14694138,27489375
x1,826:16378050,27489375
g1,826:16596503,27489375
x1,826:17124434,27489375
g1,826:17342887,27489375
x1,826:18835656,27489375
g1,826:19054109,27489375
x1,826:20109970,27489375
g1,826:20328423,27489375
x1,826:22003237,27489375
g1,826:22221690,27489375
x1,826:25178098,27489375
g1,826:25396551,27489375
x1,826:25724232,27489375
g1,826:25942685,27489375
x1,826:28509517,27489375
g1,826:28727970,27489375
x1,826:29310514,27489375
x1,826:29765625,27489375
x1,826:30954377,27489375
g1,826:31172830,27489375
x1,826:35780384,27489375
g1,826:35998837,27489375
x1,826:36583201,27489375
k1,826:37890293,27489375:1320199
)
(1,827:13024788,27489375:0,0,127431
(1,827:13024788,27489375:0,215040,0
g1,827:13680148,27489375
g1,827:38545653,27489375
(1,827:38545653,27489375:655360,215040,0
k1,827:38678767,27489375:133114
x1,827:39201013,27489375
)
k1,827:13024789,27489375:-26176224
)
)
(1,827:13024788,28275807:24865505,455111,127431
x1,827:13352469,28275807
x1,826:13680150,28275807
x1,826:17177229,28275807
g1,826:17395682,28275807
x1,826:17941817,28275807
g1,826:18160270,28275807
x1,826:18782863,28275807
x1,826:20239221,28275807
g1,826:20457674,28275807
x1,826:23262987,28275807
x1,826:23590668,28275807
g1,826:23809121,28275807
x1,826:25817075,28275807
g1,826:26108346,28275807
x1,826:26709094,28275807
g1,826:26927547,28275807
x1,826:27910589,28275807
x1,826:29427022,28275807
g1,826:29645475,28275807
x1,826:31946520,28275807
g1,826:32164973,28275807
x1,826:33038789,28275807
x1,826:34152903,28275807
g1,826:34371356,28275807
x1,826:35285220,28275807
x1,826:35631105,28275807
g1,826:35849558,28275807
x1,826:36435742,28275807
k1,826:37890293,28275807:1454551
)
(1,827:13024788,28275807:0,0,127431
(1,827:13024788,28275807:0,215040,0
g1,827:13680148,28275807
g1,827:38545653,28275807
(1,827:38545653,28275807:655360,215040,0
k1,827:38678767,28275807:133114
x1,827:39201013,28275807
)
k1,827:13024789,28275807:-26176224
)
)
(1,827:13024788,29062239:24865505,455111,127431
x1,827:15258478,29062239
g1,826:15476931,29062239
x1,826:18517077,29062239
g1,826:18735530,29062239
x1,826:19791391,29062239
g1,826:20009844,29062239
x1,826:21356977,29062239
x1,826:21630043,29062239
g1,826:21848496,29062239
x1,826:22640392,29062239
x1,826:22968073,29062239
x1,826:23499642,29062239
g1,826:23718095,29062239
x1,826:24668369,29062239
x1,826:25123480,29062239
x1,826:25760636,29062239
g1,826:25979089,29062239
x1,826:26343179,29062239
x1,826:26689065,29062239
x1,826:27291634,29062239
g1,826:27510087,29062239
x1,826:30752307,29062239
g1,826:30970760,29062239
x1,826:32245074,29062239
g1,826:32463527,29062239
x1,826:33721457,29062239
x1,826:34253026,29062239
g1,826:34471479,29062239
x1,826:37111131,29062239
k1,826:37890293,29062239:779162
)
(1,827:13024788,29062239:0,0,127431
(1,827:13024788,29062239:0,215040,0
g1,827:13680148,29062239
g1,827:38545653,29062239
(1,827:38545653,29062239:655360,215040,0
k1,827:38678767,29062239:133114
x1,827:39201013,29062239
)
k1,827:13024789,29062239:-26176224
)
)
(1,827:13024788,29848671:24865505,455111,127431
x1,827:15216608,29848671
x1,826:16672968,29848671
g1,826:16891421,29848671
x1,826:18222170,29848671
g1,826:18440623,29848671
x1,826:19350847,29848671
g1,826:19569300,29848671
x1,826:21972294,29848671
g1,826:22190747,29848671
x1,826:23246608,29848671
g1,826:23465061,29848671
x1,826:24915958,29848671
g1,826:25134411,29848671
x1,826:26818323,29848671
g1,826:27036776,29848671
x1,826:27564707,29848671
g1,826:27783160,29848671
x1,826:29275929,29848671
g1,826:29494382,29848671
x1,826:30550243,29848671
g1,826:30768696,29848671
x1,826:32443510,29848671
g1,826:32661963,29848671
x1,826:33832510,29848671
x1,826:35216051,29848671
x1,826:36017048,29848671
x1,826:36144479,29848671
g1,826:36435750,29848671
x1,826:37713704,29848671
k1,826:37890293,29848671:176589
)
(1,827:13024788,29848671:0,0,127431
(1,827:13024788,29848671:0,215040,0
g1,827:13680148,29848671
g1,827:38545653,29848671
(1,827:38545653,29848671:655360,215040,0
k1,827:38678767,29848671:133114
x1,827:39201013,29848671
)
k1,827:13024789,29848671:-26176224
)
)
(1,827:13024788,30635103:24865505,455111,127431
x1,827:15540647,30635103
g1,826:15759100,30635103
x1,826:16960597,30635103
g1,826:17179050,30635103
x1,826:18528002,30635103
g1,826:18746455,30635103
x1,826:21406129,30635103
g1,826:21624582,30635103
x1,826:25161714,30635103
g1,826:25380167,30635103
x1,826:26255802,30635103
g1,826:26474255,30635103
x1,826:27420889,30635103
g1,826:27639342,30635103
x1,826:28112658,30635103
x1,826:28749814,30635103
g1,826:28968267,30635103
x1,826:31007170,30635103
g1,826:31225623,30635103
x1,826:32499937,30635103
g1,826:32718390,30635103
x1,826:34466021,30635103
g1,826:34684474,30635103
x1,826:37528014,30635103
k1,826:37890293,30635103:453374
)
(1,827:13024788,30635103:0,0,127431
(1,827:13024788,30635103:0,215040,0
g1,827:13680148,30635103
g1,827:38545653,30635103
(1,827:38545653,30635103:655360,215040,0
k1,827:38678767,30635103:133114
x1,827:39201013,30635103
)
k1,827:13024789,30635103:-26176224
)
)
(1,827:13024788,31421535:24865505,455111,127431
x1,827:15245737,31421535
g1,826:15464190,31421535
x1,826:16813142,31421535
g1,826:17031595,31421535
x1,826:18451546,31421535
x1,826:18779227,31421535
g1,826:18997680,31421535
x1,826:19782294,31421535
g1,826:20000747,31421535
x1,826:21935881,31421535
g1,826:22154334,31421535
x1,826:24156827,31421535
g1,826:24375280,31421535
x1,826:25418397,31421535
g1,826:25636850,31421535
x1,826:28808072,31421535
g1,826:29099343,31421535
x1,826:30228020,31421535
g1,826:30446473,31421535
x1,826:30774154,31421535
x1,826:31101835,31421535
x1,826:32323355,31421535
g1,826:32541808,31421535
x1,826:34655349,31421535
g1,826:34873802,31421535
x1,826:35419937,31421535
g1,826:35638390,31421535
x1,826:36575922,31421535
g1,826:36794375,31421535
x1,826:37449737,31421535
k1,826:37890293,31421535:456940
)
(1,827:13024788,31421535:0,0,127431
(1,827:13024788,31421535:0,215040,0
g1,827:13680148,31421535
g1,827:38545653,31421535
(1,827:38545653,31421535:655360,215040,0
k1,827:38678767,31421535:133114
x1,827:39201013,31421535
)
k1,827:13024789,31421535:-26176224
)
)
(1,827:13024788,32207967:24865505,455111,127431
x1,827:15744536,32207967
g1,826:15962989,32207967
x1,826:17164486,32207967
g1,826:17382939,32207967
x1,826:18420596,32207967
x1,826:20022590,32207967
g1,826:20241043,32207967
x1,826:21992313,32207967
x1,826:22811514,32207967
g1,826:23029967,32207967
x1,826:24085828,32207967
g1,826:24304281,32207967
x1,826:26417822,32207967
x1,826:26654480,32207967
g1,826:26872933,32207967
x1,826:27237023,32207967
x1,826:27582909,32207967
x1,826:29315977,32207967
g1,826:29534430,32207967
x1,826:31318470,32207967
x1,826:31959268,32207967
g1,826:32177721,32207967
x1,826:33124355,32207967
g1,826:33342808,32207967
x1,826:34562510,32207967
g1,826:34780963,32207967
x1,826:35399915,32207967
x1,826:36565002,32207967
x1,826:36838068,32207967
k1,826:37890293,32207967:1052225
)
(1,827:13024788,32207967:0,0,127431
(1,827:13024788,32207967:0,215040,0
g1,827:13680148,32207967
g1,827:38545653,32207967
(1,827:38545653,32207967:655360,215040,0
k1,827:38678767,32207967:133114
x1,827:39201013,32207967
)
k1,827:13024789,32207967:-26176224
)
)
(1,827:13024788,32994399:24865505,455111,127431
x1,827:14011471,32994399
x1,826:15344039,32994399
g1,826:15562492,32994399
x1,826:19299874,32994399
x1,826:19572940,32994399
g1,826:19791393,32994399
x1,826:20155483,32994399
x1,826:23326704,32994399
g1,826:23545157,32994399
x1,826:24528200,32994399
g1,826:24746653,32994399
x1,826:25842563,32994399
g1,826:26061016,32994399
x1,826:27009470,32994399
x1,826:28338397,32994399
g1,826:28556850,32994399
x1,826:29030166,32994399
x1,826:29885775,32994399
x1,826:32727495,32994399
g1,826:32945948,32994399
x1,826:35751261,32994399
x1,826:36078942,32994399
k1,826:37890293,32994399:1835599
)
(1,827:13024788,32994399:0,0,127431
(1,827:13024788,32994399:0,215040,0
g1,827:13680148,32994399
g1,827:38545653,32994399
(1,827:38545653,32994399:655360,215040,0
k1,827:38678767,32994399:133114
x1,827:39201013,32994399
)
k1,827:13024789,32994399:-26176224
)
)
(1,827:13024788,33780831:24865505,455111,127431
x1,827:15871968,33780831
g1,826:16090421,33780831
x1,826:17401143,33780831
x1,826:17747028,33780831
g1,826:17965481,33780831
x1,826:18841116,33780831
g1,826:19059569,33780831
x1,826:20954655,33780831
g1,826:21173108,33780831
x1,826:21957722,33780831
g1,826:22176175,33780831
x1,826:24708420,33780831
g1,826:24926873,33780831
x1,826:26929366,33780831
g1,826:27147819,33780831
x1,826:29627268,33780831
x1,826:31720786,33780831
g1,826:31939239,33780831
x1,826:32995100,33780831
g1,826:33213553,33780831
x1,826:34123777,33780831
k1,826:37890293,33780831:3766516
)
(1,827:13024788,33780831:0,0,127431
(1,827:13024788,33780831:0,215040,0
g1,827:13680148,33780831
g1,827:38545653,33780831
(1,827:38545653,33780831:655360,215040,0
k1,827:38678767,33780831:133114
x1,827:39201013,33780831
)
k1,827:13024789,33780831:-26176224
)
)
(1,827:13024788,34567263:24865505,455111,127431
x1,827:15791870,34567263
x1,826:17484888,34567263
g1,826:17703341,34567263
x1,826:18231272,34567263
g1,826:18449725,34567263
x1,826:18813815,34567263
x1,826:21968651,34567263
g1,826:22187104,34567263
x1,826:23445034,34567263
x1,826:24082190,34567263
x1,826:24846779,34567263
x1,826:25119845,34567263
g1,826:25338298,34567263
x1,826:28223707,34567263
k1,827:32993430,34567263:4896863
k1,827:37890293,34567263:4896863
)
(1,827:13024788,34567263:0,0,127431
(1,827:13024788,34567263:0,215040,0
g1,827:13680148,34567263
g1,827:38545653,34567263
(1,827:38545653,34567263:655360,215040,0
k1,827:38678767,34567263:133114
x1,827:39201013,34567263
)
k1,827:13024789,34567263:-26176224
)
)
h1,827:13024788,34567263:0,0,127431
(1,836:13024788,36394376:24865505,546132,152916
(1,836:13024788,36394376:0,0,0
g1,836:13024788,36394376
)
(1,836:13024788,36394376:0,0,0
(1,836:13024788,36394376:0,0,0
(1,836:13024788,35476872:0,0,0
)
)
g1,836:13024788,36394376
)
x1,836:16422648,36394376
g1,836:16717560,36394376
x1,836:18676359,36394376
x1,836:19055466,36394376
g1,836:19350378,36394376
x1,836:22596505,36394376
g1,836:22891417,36394376
x1,836:23965480,36394376
g1,836:24260392,36394376
x1,836:26366647,36394376
x1,836:26745754,36394376
g1,836:27040666,36394376
x1,836:31064304,36394376
g1,836:31359216,36394376
x1,836:32640810,36394376
x1,836:34155329,36394376
k1,836:36022811,36394376:1867482
k1,836:37890293,36394376:1867482
)
(1,836:13024788,36394376:0,0,152916
(1,836:13024788,36394376:0,215040,0
g1,836:13680148,36394376
g1,836:38545653,36394376
(1,836:38545653,36394376:655360,215040,0
k1,836:38678767,36394376:133114
x1,836:39201013,36394376
)
k1,836:13024789,36394376:-26176224
)
)
h1,836:13024788,36394376:0,0,152916
(1,838:13024788,37604060:24865505,455111,127431
x1,838:14129872,37604060
g1,837:14348325,37604060
x1,837:16643911,37604060
g1,837:16862364,37604060
x1,837:18120294,37604060
x1,837:18393360,37604060
g1,837:18611813,37604060
x1,837:19396427,37604060
g1,837:19614880,37604060
x1,837:20525104,37604060
g1,837:20743557,37604060
x1,837:22026974,37604060
x1,837:23842871,37604060
g1,837:24061324,37604060
x1,837:24935140,37604060
x1,837:25790751,37604060
g1,837:26009204,37604060
x1,837:26959478,37604060
x1,837:27778679,37604060
g1,837:27997132,37604060
x1,837:28543267,37604060
g1,837:28761720,37604060
x1,837:29699252,37604060
g1,837:29917705,37604060
x1,837:30573067,37604060
g1,837:30791520,37604060
x1,837:34587154,37604060
g1,837:34805607,37604060
x1,837:37044757,37604060
x1,837:37281415,37604060
k1,837:37890293,37604060:626573
)
(1,838:13024788,37604060:0,0,127431
(1,838:13024788,37604060:0,215040,0
g1,838:13680148,37604060
g1,838:38545653,37604060
(1,838:38545653,37604060:655360,215040,0
k1,838:38678767,37604060:133114
x1,838:39201013,37604060
)
k1,838:13024789,37604060:-26176224
)
)
(1,838:13024788,38390492:24865505,455111,127431
x1,838:16995186,38390492
g1,837:17213639,38390492
x1,837:19689450,38390492
x1,837:20017131,38390492
x1,837:20144562,38390492
g1,837:20435833,38390492
x1,837:21846682,38390492
g1,837:22065135,38390492
x1,837:22975359,38390492
g1,837:23193812,38390492
x1,837:25452990,38390492
g1,837:25671443,38390492
x1,837:26727304,38390492
g1,837:26945757,38390492
x1,837:28556851,38390492
x1,837:28902737,38390492
x1,837:31378549,38390492
g1,837:31597002,38390492
x1,837:32352489,38390492
g1,837:32570942,38390492
x1,837:34254854,38390492
g1,837:34473307,38390492
x1,837:35461809,38390492
g1,837:35680262,38390492
x1,837:36863553,38390492
x1,837:37719165,38390492
k1,837:37890293,38390492:195376
)
(1,838:13024788,38390492:0,0,127431
(1,838:13024788,38390492:0,215040,0
g1,838:13680148,38390492
g1,838:38545653,38390492
(1,838:38545653,38390492:655360,215040,0
k1,838:38678767,38390492:133114
x1,838:39201013,38390492
)
k1,838:13024789,38390492:-26176224
)
)
(1,838:13024788,39176924:24865505,455111,127431
x1,838:14080649,39176924
g1,837:14299102,39176924
x1,837:15282144,39176924
x1,837:15609825,39176924
x1,837:16758526,39176924
g1,837:16976979,39176924
x1,837:17559523,39176924
g1,837:17777976,39176924
x1,837:18105657,39176924
g1,837:18324110,39176924
x1,837:19744061,39176924
g1,837:19962514,39176924
x1,837:21640967,39176924
g1,837:21859420,39176924
x1,837:23971141,39176924
g1,837:24189594,39176924
x1,837:24775778,39176924
g1,837:24994231,39176924
x1,837:25904455,39176924
g1,837:26122908,39176924
x1,837:26486998,39176924
x1,837:27379018,39176924
x1,837:27724903,39176924
x1,837:28291062,39176924
g1,837:28509515,39176924
x1,837:29037446,39176924
g1,837:29255899,39176924
x1,837:31515077,39176924
g1,837:31733530,39176924
x1,837:34340412,39176924
g1,837:34558865,39176924
x1,837:37262228,39176924
k1,837:37890293,39176924:755205
)
(1,838:13024788,39176924:0,0,127431
(1,838:13024788,39176924:0,215040,0
g1,838:13680148,39176924
g1,838:38545653,39176924
(1,838:38545653,39176924:655360,215040,0
k1,838:38678767,39176924:133114
x1,838:39201013,39176924
)
k1,838:13024789,39176924:-26176224
)
)
(1,838:13024788,39963356:24865505,455111,127431
x1,838:14129872,39963356
g1,837:14348325,39963356
x1,837:15844734,39963356
g1,837:16063187,39963356
x1,837:17082639,39963356
g1,837:17301092,39963356
x1,837:17665182,39963356
x1,837:18229521,39963356
x1,837:18684632,39963356
x1,837:19613059,39963356
g1,837:19831512,39963356
x1,837:20741736,39963356
g1,837:20960189,39963356
x1,837:23219367,39963356
g1,837:23437820,39963356
x1,837:24493681,39963356
g1,837:24712134,39963356
x1,837:25058020,39963356
x1,837:27533832,39963356
g1,837:27752285,39963356
x1,837:29010215,39963356
x1,837:29541784,39963356
g1,837:29760237,39963356
x1,837:32276096,39963356
g1,837:32494549,39963356
x1,837:33696046,39963356
g1,837:33914499,39963356
x1,837:34824723,39963356
g1,837:35043176,39963356
x1,837:35916992,39963356
x1,837:36772603,39963356
g1,837:36991056,39963356
x1,837:37431604,39963356
k1,837:37890293,39963356:458689
)
(1,838:13024788,39963356:0,0,127431
(1,838:13024788,39963356:0,215040,0
g1,838:13680148,39963356
g1,838:38545653,39963356
(1,838:38545653,39963356:655360,215040,0
k1,838:38678767,39963356:133114
x1,838:39201013,39963356
)
k1,838:13024789,39963356:-26176224
)
)
(1,838:13024788,40749788:24865505,455111,127431
x1,838:15320374,40749788
g1,837:15538827,40749788
x1,837:16449051,40749788
g1,837:16667504,40749788
x1,837:19709475,40749788
g1,837:19927928,40749788
x1,837:22299972,40749788
g1,837:22518425,40749788
x1,837:24575532,40749788
x1,837:25376529,40749788
g1,837:25594982,40749788
x1,837:27815930,40749788
g1,837:28034383,40749788
x1,837:28362064,40749788
x1,837:28689745,40749788
x1,837:31167376,40749788
g1,837:31458647,40749788
x1,837:32736601,40749788
g1,837:32955054,40749788
x1,837:34780964,40749788
g1,837:34999417,40749788
x1,837:37295003,40749788
k1,837:37890293,40749788:595290
)
(1,838:13024788,40749788:0,0,127431
(1,838:13024788,40749788:0,215040,0
g1,838:13680148,40749788
g1,838:38545653,40749788
(1,838:38545653,40749788:655360,215040,0
k1,838:38678767,40749788:133114
x1,838:39201013,40749788
)
k1,838:13024789,40749788:-26176224
)
)
(1,838:13024788,41536220:24865505,455111,127431
x1,838:13382324,41536220
x1,837:14365876,41536220
x1,837:15439945,41536220
k1,837:15658361,41536220:218416
x1,837:16984819,41536220
x1,837:18080995,41536220
k1,837:18299411,41536220:218416
x1,837:19559726,41536220
x1,837:21775227,41536220
k1,837:21993643,41536220:218416
x1,837:24499970,41536220
x1,837:24821425,41536220
k1,837:25039841,41536220:218416
x1,837:25810333,41536220
k1,837:26028749,41536220:218416
x1,837:27530400,41536220
x1,837:29031724,41536220
x1,837:29263794,41536220
k1,837:29482210,41536220:218416
x1,837:30161529,41536220
k1,837:30379945,41536220:218416
x1,837:32346392,41536220
k1,837:32564808,41536220:218416
x1,837:34860188,41536220
k1,837:35078604,41536220:218416
x1,837:35597033,41536220
k1,837:35815449,41536220:218416
x1,837:36155109,41536220
x1,837:37890293,41536220
k1,837:37890293,41536220:0
)
(1,838:13024788,41536220:0,0,127431
(1,838:13024788,41536220:0,215040,0
g1,838:13680148,41536220
g1,838:38545653,41536220
(1,838:38545653,41536220:655360,215040,0
k1,838:38678767,41536220:133114
x1,838:39201013,41536220
)
k1,838:13024789,41536220:-26176224
)
)
(1,838:13024788,42322652:24865505,455111,127431
x1,838:14488426,42322652
g1,837:14706879,42322652
x1,837:17115332,42322652
g1,837:17333785,42322652
x1,837:19410916,42322652
g1,837:19629369,42322652
x1,837:19993459,42322652
x1,837:23164680,42322652
g1,837:23383133,42322652
x1,837:23929268,42322652
g1,837:24147721,42322652
x1,837:25423854,42322652
x1,837:25897170,42322652
x1,837:27009464,42322652
g1,837:27227917,42322652
x1,837:29601781,42322652
k1,838:33682467,42322652:4207826
k1,838:37890293,42322652:4207826
)
(1,838:13024788,42322652:0,0,127431
(1,838:13024788,42322652:0,215040,0
g1,838:13680148,42322652
g1,838:38545653,42322652
(1,838:38545653,42322652:655360,215040,0
k1,838:38678767,42322652:133114
x1,838:39201013,42322652
)
k1,838:13024789,42322652:-26176224
)
)
h1,838:13024788,42322652:0,0,127431
(1,847:13024788,43109084:24865505,455111,127431
h1,846:13024788,43109084:932339,0,0
x1,846:14707151,43109084
g1,846:14925604,43109084
x1,846:15875878,43109084
x1,846:16695079,43109084
g1,846:16913532,43109084
x1,846:17459667,43109084
g1,846:17678120,43109084
x1,846:18615652,43109084
g1,846:18834105,43109084
x1,846:19671512,43109084
g1,846:19889965,43109084
x1,846:20800189,43109084
g1,846:21018642,43109084
x1,846:21510163,43109084
x1,846:22798130,43109084
x1,846:23657382,43109084
g1,846:23875835,43109084
x1,846:24749651,43109084
x1,846:25605262,43109084
g1,846:25823715,43109084
x1,846:28066508,43109084
g1,846:28284961,43109084
x1,846:28612642,43109084
g1,846:28831095,43109084
x1,846:31294163,43109084
g1,846:31512616,43109084
x1,846:33302117,43109084
g1,846:33520570,43109084
x1,846:35816156,43109084
k1,846:37890293,43109084:2074137
)
(1,847:13024788,43109084:0,0,127431
(1,847:13024788,43109084:0,215040,0
g1,847:13680148,43109084
g1,847:38545653,43109084
(1,847:38545653,43109084:655360,215040,0
k1,847:38678767,43109084:133114
x1,847:39201013,43109084
)
k1,847:13024789,43109084:-26176224
)
)
(1,847:13024788,43895516:24865505,455111,127431
x1,847:13864015,43895516
x1,846:15868328,43895516
x1,846:15995759,43895516
k1,846:16286705,43895516:290946
x1,846:17415382,43895516
k1,846:17632861,43895516:217479
x1,846:19892039,43895516
k1,846:20109518,43895516:217479
x1,846:21165379,43895516
k1,846:21382858,43895516:217479
x1,846:22993952,43895516
x1,846:23339838,43895516
x1,846:25815650,43895516
k1,846:26033129,43895516:217479
x1,846:26788616,43895516
k1,846:27006095,43895516:217479
x1,846:28690007,43895516
k1,846:28907485,43895516:217478
x1,846:30584119,43895516
x1,846:30911800,43895516
x1,846:31184866,43895516
k1,846:31402345,43895516:217479
x1,846:33994662,43895516
x1,846:34759251,43895516
k1,846:34976730,43895516:217479
x1,846:36251044,43895516
k1,846:36468523,43895516:217479
x1,846:37890293,43895516
k1,846:37890293,43895516:0
)
(1,847:13024788,43895516:0,0,127431
(1,847:13024788,43895516:0,215040,0
g1,847:13680148,43895516
g1,847:38545653,43895516
(1,847:38545653,43895516:655360,215040,0
k1,847:38678767,43895516:133114
x1,847:39201013,43895516
)
k1,847:13024789,43895516:-26176224
)
)
(1,847:13024788,44681948:24865505,455111,127431
x1,847:14481148,44681948
g1,846:14699601,44681948
x1,846:15682643,44681948
x1,846:16010324,44681948
x1,846:17741570,44681948
g1,846:17960023,44681948
x1,846:18542567,44681948
g1,846:18761020,44681948
x1,846:19088701,44681948
g1,846:19307154,44681948
x1,846:20545060,44681948
g1,846:20763513,44681948
x1,846:21582715,44681948
x1,846:22037826,44681948
g1,846:22256279,44681948
x1,846:22784210,44681948
g1,846:23002663,44681948
x1,846:23366753,44681948
x1,846:26720019,44681948
g1,846:27011290,44681948
x1,846:27502811,44681948
g1,846:27721264,44681948
x1,846:29035628,44681948
x1,846:29454331,44681948
g1,846:29672784,44681948
x1,846:30036874,44681948
x1,846:32212308,44681948
x1,846:32448966,44681948
g1,846:32667419,44681948
x1,846:33686871,44681948
g1,846:33905324,44681948
x1,846:34269414,44681948
x1,846:34833753,44681948
x1,846:35288864,44681948
x1,846:36217291,44681948
g1,846:36435744,44681948
x1,846:37345968,44681948
k1,846:37890293,44681948:544325
)
(1,847:13024788,44681948:0,0,127431
(1,847:13024788,44681948:0,215040,0
g1,847:13680148,44681948
g1,847:38545653,44681948
(1,847:38545653,44681948:655360,215040,0
k1,847:38678767,44681948:133114
x1,847:39201013,44681948
)
k1,847:13024789,44681948:-26176224
)
)
(1,847:13024788,45468380:24865505,455111,127431
x1,847:14282718,45468380
x1,846:14814287,45468380
g1,846:15032740,45468380
x1,846:17373835,45468380
g1,846:17592288,45468380
x1,846:17919969,45468380
g1,846:18138422,45468380
x1,846:19815056,45468380
g1,846:20033509,45468380
x1,846:21855776,45468380
g1,846:22074229,45468380
x1,846:22602160,45468380
g1,846:22820613,45468380
x1,846:23148294,45468380
x1,846:23475975,45468380
x1,846:25953606,45468380
g1,846:26172059,45468380
x1,846:27482781,45468380
x1,846:27828666,45468380
g1,846:28047119,45468380
x1,846:28487667,45468380
g1,846:28706120,45468380
x1,846:29179436,45468380
x1,846:29816592,45468380
g1,846:30035045,45468380
x1,846:32583674,45468380
g1,846:32802127,45468380
x1,846:33166217,45468380
x1,846:33493898,45468380
g1,846:33712351,45468380
x1,846:34622575,45468380
g1,846:34841028,45468380
x1,846:35714844,45468380
x1,846:37011003,45468380
k1,846:37890293,45468380:879290
)
(1,847:13024788,45468380:0,0,127431
(1,847:13024788,45468380:0,215040,0
g1,847:13680148,45468380
g1,847:38545653,45468380
(1,847:38545653,45468380:655360,215040,0
k1,847:38678767,45468380:133114
x1,847:39201013,45468380
)
k1,847:13024789,45468380:-26176224
)
)
]
(1,847:13024788,49020595:24865505,1290439,235932
(1,847:13024788,49020595:24865505,1290439,235932
g1,847:2368143,49020595
(1,847:2368143,49020595:35522150,1290439,235932
[1,847:2368143,49020595:35522150,1290439,235932
(1,847:2368143,49020595:35522150,550500,235932
(1,847:2368143,49020595:0,550500,235932
[1,847:2368143,49020595:35522150,550500,235932
(1,847:2368143,49020595:35522150,550500,235932
h1,847:2368143,49020595:0,0,0
x1,847:4288714,49020595
x1,847:4634599,49020595
x1,847:5200758,49020595
g1,847:5419211,49020595
x1,847:6256618,49020595
g1,847:6475071,49020595
x1,847:7785795,49020595
r1,847:7785795,49020595:0,786432,235932
k1,847:22838044,49020595:15052249
k1,847:37890293,49020595:15052249
)
]
k1,847:2368141,49020595:-35522152
)
g1,847:2368143,49020595
[1,847:2368143,49020595:35522150,0,0
(1,847:2368143,49020595:35522150,0,0
k1,847:20129219,49020595:17761076
h1,847:20129219,49020595:0,0,0
g1,847:20129219,49020595
k1,847:37890295,49020595:17761076
)
]
g1,847:37890293,49020595
(1,847:37890293,49020595:0,550500,235932
k1,847:2368141,49020595:-35522152
[1,847:2368141,49020595:35522150,550500,235932
(1,847:2368141,49020595:35522150,550500,235932
k1,847:36268269,49020595:33900128
h1,847:36251885,49020595:0,0,0
x1,847:37234928,49020595
x1,847:37890290,49020595
r1,847:37890290,49020595:0,786432,235932
g1,847:37890290,49020595
g1,847:37890290,49020595
)
]
)
)
]
)
g1,847:37890293,49020595
)
)
]
]
]
!27893
}23
!11
{24
[1,847:4736286,49020595:33154007,44284309,235932
(1,847:4736286,4736286:0,0,0
[1,847:0,4736286:0,0,0
(1,847:0,0:0,0,0
g1,847:0,0
)
]
)
[1,847:4736286,4736286:0,0,0
(1,847:4736286,1535259:0,0,0
k1,847:4736286,1535259:-8222721
)
]
[1,847:4736286,49020595:33154007,44284309,235932
[1,847:13024788,49020595:24865505,47419555,235932
[1,847:13024788,2387472:24865505,786432,0
(1,847:13024788,2387472:24865505,0,0
(1,847:13024788,2387472:24865505,0,0
g1,847:2368143,2387472
(1,847:2368143,2387472:35522150,0,0
[1,847:2368143,2387472:35522150,0,0
(1,847:2368143,2387472:35522150,0,0
(1,847:2368143,2387472:0,0,0
[1,847:2368143,2387472:35522150,0,0
(1,847:2368143,2387472:35522150,0,0
h1,847:2368143,2387472:0,0,0
k1,847:20129219,2387472:17761076
k1,847:37890295,2387472:17761076
)
]
k1,847:2368141,2387472:-35522152
)
g1,847:2368143,2387472
[1,847:2368143,2387472:35522150,0,0
(1,847:2368143,2387472:35522150,0,0
k1,847:20129219,2387472:17761076
h1,847:20129219,2387472:0,0,0
g1,847:20129219,2387472
k1,847:37890295,2387472:17761076
)
]
g1,847:37890293,2387472
(1,847:37890293,2387472:0,0,0
k1,847:2368141,2387472:-35522152
[1,847:2368141,2387472:35522150,0,0
(1,847:2368141,2387472:35522150,0,0
k1,847:37890293,2387472:35522152
h1,847:37890293,2387472:0,0,0
g1,847:37890293,2387472
g1,847:37890293,2387472
)
]
)
)
]
)
g1,847:37890293,2387472
)
)
]
[1,847:13024788,45468380:24865505,41442508,0
[1,741:13024788,24771409:24865505,20745537,0
[1,741:13024788,24771409:24865505,20745537,0
(1,739:13024788,23919441:24865505,19893569,0
k1,739:15511301,23919441:2486513
h1,738:15511301,23919441:0,0,0
(1,738:15511301,23919441:19892479,19893569,0
(1,738:15511301,23919441:19893618,19893618,0
(1,738:15511301,23919441:19893618,19893618,0
(1,738:15511301,23919441:0,19893618,0
(1,738:15511301,23919441:0,18945147,0
(1,738:15511301,23919441:18945147,18945147,0
)
k1,738:15511300,23919441:-18945148
)
)
g1,738:35404919,23919441
)
)
)
g1,739:35403780,23919441
k1,739:37890293,23919441:2486513
)
(1,739:13024788,24535477:24865505,550500,235932
h1,739:13024788,24535477:0,0,0
g1,739:13024788,24535477
[1,739:13024788,24535477:24865505,550500,235932
(1,739:13024788,24535477:24865505,550500,235932
h1,739:13024788,24535477:0,0,0
x1,739:14085191,24535477
g1,739:14336411,24535477
x1,739:15299421,24535477
g1,739:15634381,24535477
r1,847:15634381,24535477:0,786432,235932
g1,739:15634381,24535477
x1,739:18925362,24535477
g1,739:19176582,24535477
x1,739:21468964,24535477
g1,739:21720184,24535477
x1,739:22637684,24535477
g1,739:22888904,24535477
x1,739:24452201,24535477
x1,739:24776694,24535477
g1,739:25027914,24535477
x1,739:25930393,24535477
x1,739:26307223,24535477
x1,739:26928992,24535477
g1,739:27180212,24535477
x1,739:29990233,24535477
r1,847:29990233,24535477:0,235932,235932
k1,739:33940263,24535477:3950030
k1,739:37890293,24535477:3950030
)
]
g1,739:37890293,24535477
g1,739:37890293,24535477
)
]
]
[1,801:13024788,43193897:24865505,17636056,0
[1,801:13024788,43193897:24865505,17636056,0
(1,799:13024788,42341929:24865505,16784088,0
k1,799:14268140,42341929:1243352
h1,798:14268140,42341929:0,0,0
(1,798:14268140,42341929:22378802,16784088,0
(1,798:14268140,42341929:22378839,16784129,0
(1,798:14268140,42341929:22378839,16784129,0
(1,798:14268140,42341929:0,16784129,0
(1,798:14268140,42341929:0,28417720,0
(1,798:14268140,42341929:37890294,28417720,0
)
k1,798:14268138,42341929:-37890296
)
)
g1,798:36646979,42341929
)
)
)
g1,799:36646942,42341929
k1,799:37890293,42341929:1243351
)
(1,799:13024788,42957965:24865505,550500,235932
h1,799:13024788,42957965:0,0,0
g1,799:13024788,42957965
[1,799:13024788,42957965:24865505,550500,235932
(1,799:13024788,42957965:24865505,550500,235932
h1,799:13024788,42957965:0,0,0
x1,799:14085191,42957965
g1,799:14336411,42957965
x1,799:15299421,42957965
g1,799:15634381,42957965
r1,847:15634381,42957965:0,786432,235932
g1,799:15634381,42957965
x1,799:16204177,42957965
x1,799:17307360,42957965
x1,799:17684190,42957965
x1,799:18249435,42957965
x1,799:19338965,42957965
g1,799:19590185,42957965
x1,799:21261345,42957965
x1,799:21883114,42957965
g1,799:22134334,42957965
x1,799:23051834,42957965
g1,799:23303054,42957965
x1,799:24471773,42957965
g1,799:24722993,42957965
x1,799:28412650,42957965
r1,847:28412650,42957965:0,235932,235932
k1,799:33151472,42957965:4738822
k1,799:37890293,42957965:4738821
)
]
g1,799:37890293,42957965
g1,799:37890293,42957965
)
]
]
v1,847:13024788,45159977:0,0,0
]
(1,847:13024788,49020595:24865505,1290439,235932
(1,847:13024788,49020595:24865505,1290439,235932
g1,847:2368143,49020595
(1,847:2368143,49020595:35522150,1290439,235932
[1,847:2368143,49020595:35522150,1290439,235932
(1,847:2368143,49020595:35522150,550500,235932
(1,847:2368143,49020595:0,550500,235932
[1,847:2368143,49020595:35522150,550500,235932
(1,847:2368143,49020595:35522150,550500,235932
h1,847:2368143,49020595:0,0,0
x1,847:4288714,49020595
x1,847:4634599,49020595
x1,847:5200758,49020595
g1,847:5419211,49020595
x1,847:6256618,49020595
g1,847:6475071,49020595
x1,847:7785795,49020595
r1,847:7785795,49020595:0,786432,235932
k1,847:22838044,49020595:15052249
k1,847:37890293,49020595:15052249
)
]
k1,847:2368141,49020595:-35522152
)
g1,847:2368143,49020595
[1,847:2368143,49020595:35522150,0,0
(1,847:2368143,49020595:35522150,0,0
k1,847:20129219,49020595:17761076
h1,847:20129219,49020595:0,0,0
g1,847:20129219,49020595
k1,847:37890295,49020595:17761076
)
]
g1,847:37890293,49020595
(1,847:37890293,49020595:0,550500,235932
k1,847:2368141,49020595:-35522152
[1,847:2368141,49020595:35522150,550500,235932
(1,847:2368141,49020595:35522150,550500,235932
k1,847:36268269,49020595:33900128
h1,847:36251885,49020595:0,0,0
x1,847:37234928,49020595
x1,847:37890290,49020595
r1,847:37890290,49020595:0,786432,235932
g1,847:37890290,49020595
g1,847:37890290,49020595
)
]
)
)
]
)
g1,847:37890293,49020595
)
)
]
]
]
!5847
}24
!10
{25
[1,857:4736286,49020595:33154007,44284309,235932
(1,857:4736286,4736286:0,0,0
[1,857:0,4736286:0,0,0
(1,857:0,0:0,0,0
g1,857:0,0
)
]
)
[1,857:4736286,4736286:0,0,0
(1,857:4736286,1535259:0,0,0
k1,857:4736286,1535259:-8222721
)
]
[1,857:4736286,49020595:33154007,44284309,235932
[1,857:13024788,49020595:24865505,47419555,235932
[1,857:13024788,2387472:24865505,786432,0
(1,857:13024788,2387472:24865505,0,0
(1,857:13024788,2387472:24865505,0,0
g1,857:2368143,2387472
(1,857:2368143,2387472:35522150,0,0
[1,857:2368143,2387472:35522150,0,0
(1,857:2368143,2387472:35522150,0,0
(1,857:2368143,2387472:0,0,0
[1,857:2368143,2387472:35522150,0,0
(1,857:2368143,2387472:35522150,0,0
h1,857:2368143,2387472:0,0,0
k1,857:20129219,2387472:17761076
k1,857:37890295,2387472:17761076
)
]
k1,857:2368141,2387472:-35522152
)
g1,857:2368143,2387472
[1,857:2368143,2387472:35522150,0,0
(1,857:2368143,2387472:35522150,0,0
k1,857:20129219,2387472:17761076
h1,857:20129219,2387472:0,0,0
g1,857:20129219,2387472
k1,857:37890295,2387472:17761076
)
]
g1,857:37890293,2387472
(1,857:37890293,2387472:0,0,0
k1,857:2368141,2387472:-35522152
[1,857:2368141,2387472:35522150,0,0
(1,857:2368141,2387472:35522150,0,0
k1,857:37890293,2387472:35522152
h1,857:37890293,2387472:0,0,0
g1,857:37890293,2387472
g1,857:37890293,2387472
)
]
)
)
]
)
g1,857:37890293,2387472
)
)
]
[1,857:13024788,45468380:24865505,41442508,0
[1,821:13024788,21661928:24865505,17636056,0
[1,821:13024788,21661928:24865505,17636056,0
(1,819:13024788,20809960:24865505,16784088,0
k1,819:14268140,20809960:1243352
h1,818:14268140,20809960:0,0,0
(1,818:14268140,20809960:22378802,16784088,0
(1,818:14268140,20809960:22378839,16784129,0
(1,818:14268140,20809960:22378839,16784129,0
(1,818:14268140,20809960:0,16784129,0
(1,818:14268140,20809960:0,28417720,0
(1,818:14268140,20809960:37890294,28417720,0
)
k1,818:14268138,20809960:-37890296
)
)
g1,818:36646979,20809960
)
)
)
g1,819:36646942,20809960
k1,819:37890293,20809960:1243351
)
(1,819:13024788,21425996:24865505,550500,235932
h1,819:13024788,21425996:0,0,0
g1,819:13024788,21425996
[1,819:13024788,21425996:24865505,550500,235932
(1,819:13024788,21425996:24865505,550500,235932
h1,819:13024788,21425996:0,0,0
x1,819:14085191,21425996
g1,819:14336411,21425996
x1,819:15299421,21425996
g1,819:15634381,21425996
r1,857:15634381,21425996:0,786432,235932
g1,819:15634381,21425996
x1,819:18903063,21425996
x1,819:20933757,21425996
g1,819:21184977,21425996
x1,819:22856137,21425996
x1,819:23180630,21425996
g1,819:23431850,21425996
x1,819:24349350,21425996
g1,819:24600570,21425996
x1,819:25769289,21425996
g1,819:26020509,21425996
x1,819:29412890,21425996
r1,857:29412890,21425996:0,235932,235932
k1,819:33651592,21425996:4238702
k1,819:37890293,21425996:4238701
)
]
g1,819:37890293,21425996
g1,819:37890293,21425996
)
]
]
[1,834:13024788,40084416:24865505,17636056,0
[1,834:13024788,40084416:24865505,17636056,0
(1,832:13024788,39232448:24865505,16784088,0
k1,832:14268140,39232448:1243352
h1,831:14268140,39232448:0,0,0
(1,831:14268140,39232448:22378802,16784088,0
(1,831:14268140,39232448:22378839,16784129,0
(1,831:14268140,39232448:22378839,16784129,0
(1,831:14268140,39232448:0,16784129,0
(1,831:14268140,39232448:0,28417720,0
(1,831:14268140,39232448:37890294,28417720,0
)
k1,831:14268138,39232448:-37890296
)
)
g1,831:36646979,39232448
)
)
)
g1,832:36646942,39232448
k1,832:37890293,39232448:1243351
)
(1,832:13024788,39848484:24865505,550500,235932
h1,832:13024788,39848484:0,0,0
g1,832:13024788,39848484
[1,832:13024788,39848484:24865505,550500,235932
(1,832:13024788,39848484:24865505,550500,235932
h1,832:13024788,39848484:0,0,0
x1,832:14085191,39848484
g1,832:14336411,39848484
x1,832:15299421,39848484
g1,832:15634381,39848484
r1,857:15634381,39848484:0,786432,235932
g1,832:15634381,39848484
x1,832:19357168,39848484
g1,832:19608388,39848484
x1,832:21279548,39848484
x1,832:21901317,39848484
g1,832:22152537,39848484
x1,832:23070037,39848484
g1,832:23321257,39848484
x1,832:24489976,39848484
g1,832:24741196,39848484
x1,832:28430853,39848484
r1,857:28430853,39848484:0,235932,235932
k1,832:33160573,39848484:4729720
k1,832:37890293,39848484:4729720
)
]
g1,832:37890293,39848484
g1,832:37890293,39848484
)
]
]
(1,847:13024788,42050496:24865505,455111,127431
x1,847:14590374,42050496
x1,847:15136509,42050496
g1,846:15354962,42050496
x1,846:19472817,42050496
g1,846:19764088,42050496
x1,846:21042042,42050496
g1,846:21260495,42050496
x1,846:23374036,42050496
g1,846:23592489,42050496
x1,846:26019147,42050496
g1,846:26237600,42050496
x1,846:26729121,42050496
x1,846:28017088,42050496
x1,846:29316888,42050496
g1,846:29535341,42050496
x1,846:31028110,42050496
x1,846:31355791,42050496
g1,846:31574244,42050496
x1,846:32156788,42050496
g1,846:32375241,42050496
x1,846:33194443,42050496
x1,846:34670825,42050496
g1,846:34889278,42050496
x1,846:37765589,42050496
k1,846:37890293,42050496:124704
)
(1,847:13024788,42050496:0,0,127431
(1,847:13024788,42050496:0,215040,0
g1,847:13680148,42050496
g1,847:38545653,42050496
(1,847:38545653,42050496:655360,215040,0
k1,847:38678767,42050496:133114
x1,847:39201013,42050496
)
k1,847:13024789,42050496:-26176224
)
)
(1,847:13024788,42836928:24865505,455111,127431
x1,847:14299103,42836928
g1,846:14517556,42836928
x1,846:15100100,42836928
g1,846:15318553,42836928
x1,846:16995187,42836928
x1,846:17322868,42836928
x1,846:17595934,42836928
g1,846:17814387,42836928
x1,846:18509798,42836928
g1,846:18728251,42836928
x1,846:21260495,42836928
x1,846:21533561,42836928
g1,846:21752014,42836928
x1,846:23758149,42836928
x1,846:24085830,42836928
g1,846:24304283,42836928
x1,846:25360144,42836928
g1,846:25578597,42836928
x1,846:28074431,42836928
g1,846:28292884,42836928
x1,846:28839019,42836928
g1,846:29057472,42836928
x1,846:30501088,42836928
x1,846:30774154,42836928
g1,846:30992607,42836928
x1,846:32035724,42836928
g1,846:32254177,42836928
x1,846:35314351,42836928
k1,847:36538752,42836928:1351541
k1,847:37890293,42836928:1351541
)
(1,847:13024788,42836928:0,0,127431
(1,847:13024788,42836928:0,215040,0
g1,847:13680148,42836928
g1,847:38545653,42836928
(1,847:38545653,42836928:655360,215040,0
k1,847:38678767,42836928:133114
x1,847:39201013,42836928
)
k1,847:13024789,42836928:-26176224
)
)
h1,847:13024788,42836928:0,0,127431
(1,857:13024788,43623360:24865505,455111,127431
h1,856:13024788,43623360:932339,0,0
x1,856:14887160,43623360
g1,856:15105613,43623360
x1,856:15755733,43623360
g1,856:15974186,43623360
x1,856:17639213,43623360
x1,856:18220562,43623360
g1,856:18439015,43623360
x1,856:19341957,43623360
g1,856:19560410,43623360
x1,856:21837633,43623360
g1,856:22056086,43623360
x1,856:23303953,43623360
x1,856:23574689,43623360
g1,856:23793142,43623360
x1,856:24571480,43623360
g1,856:24789933,43623360
x1,856:25692875,43623360
g1,856:25911328,43623360
x1,856:28304127,43623360
g1,856:28522580,43623360
x1,856:28946964,43623360
x1,856:30270240,43623360
g1,856:30488693,43623360
x1,856:31355519,43623360
x1,856:32385020,43623360
g1,856:32676291,43623360
x1,856:34355764,43623360
g1,856:34574217,43623360
x1,856:34935394,43623360
x1,856:35892660,43623360
g1,856:36111113,43623360
x1,856:37358980,43623360
x1,856:37886151,43623360
k1,856:37890293,43623360:4142
)
(1,857:13024788,43623360:0,0,127431
(1,857:13024788,43623360:0,215040,0
g1,857:13680148,43623360
g1,857:38545653,43623360
(1,857:38545653,43623360:655360,215040,0
k1,857:38678767,43623360:133114
x1,857:39201013,43623360
)
k1,857:13024789,43623360:-26176224
)
)
(1,857:13024788,44409792:24865505,455111,127431
x1,857:13643740,44409792
x1,856:14808827,44409792
x1,856:15081893,44409792
g1,856:15300346,44409792
x1,856:16538252,44409792
g1,856:16756705,44409792
x1,856:18012816,44409792
g1,856:18231269,44409792
x1,856:18986756,44409792
g1,856:19205209,44409792
x1,856:21071166,44409792
g1,856:21289619,44409792
x1,856:21617300,44409792
g1,856:21835753,44409792
x1,856:24428070,44409792
x1,856:24664728,44409792
g1,856:24883181,44409792
x1,856:25939042,44409792
g1,856:26157495,44409792
x1,856:29033803,44409792
g1,856:29252256,44409792
x1,856:30271708,44409792
g1,856:30490161,44409792
x1,856:32081232,44409792
g1,856:32299685,44409792
x1,856:32663775,44409792
x1,856:33228114,44409792
x1,856:33683225,44409792
x1,856:34611652,44409792
g1,856:34830105,44409792
x1,856:36179057,44409792
k1,856:37890293,44409792:1724343
)
(1,857:13024788,44409792:0,0,127431
(1,857:13024788,44409792:0,215040,0
g1,857:13680148,44409792
g1,857:38545653,44409792
(1,857:38545653,44409792:655360,215040,0
k1,857:38678767,44409792:133114
x1,857:39201013,44409792
)
k1,857:13024789,44409792:-26176224
)
)
(1,857:13024788,45196224:24865505,455111,127431
x1,857:15263634,45196224
k1,856:15482053,45196224:218419
x1,856:16528411,45196224
k1,856:16746830,45196224:218419
x1,856:17089603,45196224
x1,856:19542806,45196224
k1,856:19761225,45196224:218419
x1,856:20122038,45196224
x1,856:23445291,45196224
k1,856:23736551,45196224:291260
x1,856:25003003,45196224
k1,856:25221422,45196224:218419
x1,856:27714639,45196224
k1,856:27933058,45196224:218419
x1,856:29123741,45196224
k1,856:29342160,45196224:218419
x1,856:30244192,45196224
k1,856:30462611,45196224:218419
x1,856:31328563,45196224
x1,856:32176638,45196224
k1,856:32395057,45196224:218419
x1,856:32831640,45196224
k1,856:33050059,45196224:218419
x1,856:33374791,45196224
x1,856:33699359,45196224
x1,856:35974122,45196224
k1,856:36192541,45196224:218419
x1,856:36769842,45196224
k1,856:36988261,45196224:218419
x1,856:37890293,45196224
k1,856:37890293,45196224:0
)
(1,857:13024788,45196224:0,0,127431
(1,857:13024788,45196224:0,215040,0
g1,857:13680148,45196224
g1,857:38545653,45196224
(1,857:38545653,45196224:655360,215040,0
k1,857:38678767,45196224:133114
x1,857:39201013,45196224
)
k1,857:13024789,45196224:-26176224
)
)
]
(1,857:13024788,49020595:24865505,1290439,235932
(1,857:13024788,49020595:24865505,1290439,235932
g1,857:2368143,49020595
(1,857:2368143,49020595:35522150,1290439,235932
[1,857:2368143,49020595:35522150,1290439,235932
(1,857:2368143,49020595:35522150,550500,235932
(1,857:2368143,49020595:0,550500,235932
[1,857:2368143,49020595:35522150,550500,235932
(1,857:2368143,49020595:35522150,550500,235932
h1,857:2368143,49020595:0,0,0
x1,857:4288714,49020595
x1,857:4634599,49020595
x1,857:5200758,49020595
g1,857:5419211,49020595
x1,857:6256618,49020595
g1,857:6475071,49020595
x1,857:7785795,49020595
r1,857:7785795,49020595:0,786432,235932
k1,857:22838044,49020595:15052249
k1,857:37890293,49020595:15052249
)
]
k1,857:2368141,49020595:-35522152
)
g1,857:2368143,49020595
[1,857:2368143,49020595:35522150,0,0
(1,857:2368143,49020595:35522150,0,0
k1,857:20129219,49020595:17761076
h1,857:20129219,49020595:0,0,0
g1,857:20129219,49020595
k1,857:37890295,49020595:17761076
)
]
g1,857:37890293,49020595
(1,857:37890293,49020595:0,550500,235932
k1,857:2368141,49020595:-35522152
[1,857:2368141,49020595:35522150,550500,235932
(1,857:2368141,49020595:35522150,550500,235932
k1,857:36268269,49020595:33900128
h1,857:36251885,49020595:0,0,0
x1,857:37234928,49020595
x1,857:37890290,49020595
r1,857:37890290,49020595:0,786432,235932
g1,857:37890290,49020595
g1,857:37890290,49020595
)
]
)
)
]
)
g1,857:37890293,49020595
)
)
]
]
]
!11190
}25
!11
{26
[1,875:4736286,49020595:33154007,44284309,235932
(1,875:4736286,4736286:0,0,0
[1,875:0,4736286:0,0,0
(1,875:0,0:0,0,0
g1,875:0,0
)
]
)
[1,875:4736286,4736286:0,0,0
(1,875:4736286,1535259:0,0,0
k1,875:4736286,1535259:-8222721
)
]
[1,875:4736286,49020595:33154007,44284309,235932
[1,875:13024788,49020595:24865505,47419555,235932
[1,875:13024788,2387472:24865505,786432,0
(1,875:13024788,2387472:24865505,0,0
(1,875:13024788,2387472:24865505,0,0
g1,875:2368143,2387472
(1,875:2368143,2387472:35522150,0,0
[1,875:2368143,2387472:35522150,0,0
(1,875:2368143,2387472:35522150,0,0
(1,875:2368143,2387472:0,0,0
[1,875:2368143,2387472:35522150,0,0
(1,875:2368143,2387472:35522150,0,0
h1,875:2368143,2387472:0,0,0
k1,875:20129219,2387472:17761076
k1,875:37890295,2387472:17761076
)
]
k1,875:2368141,2387472:-35522152
)
g1,875:2368143,2387472
[1,875:2368143,2387472:35522150,0,0
(1,875:2368143,2387472:35522150,0,0
k1,875:20129219,2387472:17761076
h1,875:20129219,2387472:0,0,0
g1,875:20129219,2387472
k1,875:37890295,2387472:17761076
)
]
g1,875:37890293,2387472
(1,875:37890293,2387472:0,0,0
k1,875:2368141,2387472:-35522152
[1,875:2368141,2387472:35522150,0,0
(1,875:2368141,2387472:35522150,0,0
k1,875:37890293,2387472:35522152
h1,875:37890293,2387472:0,0,0
g1,875:37890293,2387472
g1,875:37890293,2387472
)
]
)
)
]
)
g1,875:37890293,2387472
)
)
]
[1,875:13024788,45468380:24865505,41442508,0
[1,844:13024788,18864580:24865505,14838708,0
[1,844:13024788,18864580:24865505,14838708,0
(1,842:13024788,18012612:24865505,13986740,0
k1,842:14268140,18012612:1243352
h1,841:14268140,18012612:0,0,0
(1,841:14268140,18012612:22378802,13986740,0
(1,841:14268140,18012612:22378839,13986774,0
(1,841:14268140,18012612:22378839,13986774,0
(1,841:14268140,18012612:0,13986774,0
(1,841:14268140,18012612:0,23681434,0
(1,841:14268140,18012612:37890294,23681434,0
)
k1,841:14268138,18012612:-37890296
)
)
g1,841:36646979,18012612
)
)
)
g1,842:36646942,18012612
k1,842:37890293,18012612:1243351
)
(1,842:13024788,18628648:24865505,550500,235932
h1,842:13024788,18628648:0,0,0
g1,842:13024788,18628648
[1,842:13024788,18628648:24865505,550500,235932
(1,842:13024788,18628648:24865505,550500,235932
h1,842:13024788,18628648:0,0,0
x1,842:14085191,18628648
g1,842:14336411,18628648
x1,842:15299421,18628648
g1,842:15634381,18628648
r1,875:15634381,18628648:0,786432,235932
g1,842:15634381,18628648
x1,842:18533423,18628648
g1,842:18784643,18628648
x1,842:20455803,18628648
x1,842:20780296,18628648
g1,842:21031516,18628648
x1,842:21949016,18628648
g1,842:22200236,18628648
x1,842:23658404,18628648
x1,842:23930559,18628648
g1,842:24181779,18628648
x1,842:26025879,18628648
g1,842:26277099,18628648
x1,842:27369360,18628648
x1,842:28363773,18628648
r1,875:28363773,18628648:0,235932,235932
k1,842:33127033,18628648:4763260
k1,842:37890293,18628648:4763260
)
]
g1,842:37890293,18628648
g1,842:37890293,18628648
)
]
]
[1,853:13024788,34489720:24865505,14838708,0
[1,853:13024788,34489720:24865505,14838708,0
(1,851:13024788,33637752:24865505,13986740,0
k1,851:14268140,33637752:1243352
h1,850:14268140,33637752:0,0,0
(1,850:14268140,33637752:22378802,13986740,0
(1,850:14268140,33637752:22378839,13986774,0
(1,850:14268140,33637752:22378839,13986774,0
(1,850:14268140,33637752:0,13986774,0
(1,850:14268140,33637752:0,23681434,0
(1,850:14268140,33637752:37890294,23681434,0
)
k1,850:14268138,33637752:-37890296
)
)
g1,850:36646979,33637752
)
)
)
g1,851:36646942,33637752
k1,851:37890293,33637752:1243351
)
(1,851:13024788,34253788:24865505,550500,235932
h1,851:13024788,34253788:0,0,0
g1,851:13024788,34253788
[1,851:13024788,34253788:24865505,550500,235932
(1,851:13024788,34253788:24865505,550500,235932
h1,851:13024788,34253788:0,0,0
x1,851:14085191,34253788
g1,851:14336411,34253788
x1,851:15299421,34253788
g1,851:15634381,34253788
r1,875:15634381,34253788:0,786432,235932
g1,851:15634381,34253788
x1,851:18533423,34253788
g1,851:18784643,34253788
x1,851:20455803,34253788
x1,851:20780296,34253788
g1,851:21031516,34253788
x1,851:21949016,34253788
g1,851:22200236,34253788
x1,851:22770032,34253788
x1,851:24254596,34253788
x1,851:25242727,34253788
g1,851:25493947,34253788
x1,851:26586208,34253788
x1,851:27580621,34253788
r1,875:27580621,34253788:0,235932,235932
k1,851:32735457,34253788:5154836
k1,851:37890293,34253788:5154836
)
]
g1,851:37890293,34253788
g1,851:37890293,34253788
)
]
]
(1,857:13024788,36455800:24865505,455111,127431
x1,857:15238781,36455800
k1,856:15455366,36455800:216585
x1,856:16704194,36455800
k1,856:16920779,36455800:216585
x1,856:17491672,36455800
k1,856:17708258,36455800:216586
x1,856:19103376,36455800
k1,856:19319961,36455800:216585
x1,856:20836395,36455800
x1,856:21246360,36455800
k1,856:21463319,36455800:216959
x1,856:21784446,36455800
k1,856:22001031,36455800:216585
x1,856:24355963,36455800
k1,856:24572548,36455800:216585
x1,856:25823160,36455800
k1,856:26039745,36455800:216585
x1,856:26557117,36455800
k1,856:26773702,36455800:216585
x1,856:28950230,36455800
k1,856:29166815,36455800:216585
x1,856:30883060,36455800
x1,856:31938846,36455800
k1,856:32155432,36455800:216586
x1,856:33332899,36455800
k1,856:33549484,36455800:216585
x1,856:36227326,36455800
k1,856:36443911,36455800:216585
x1,856:38017433,36455800
k1,856:37890293,36455800:0
)
(1,857:13024788,36455800:0,0,127431
(1,857:13024788,36455800:0,215040,0
g1,857:13680148,36455800
g1,857:38545653,36455800
(1,857:38545653,36455800:655360,215040,0
k1,857:38678767,36455800:133114
x1,857:39201013,36455800
)
k1,857:13024789,36455800:-26176224
)
)
(1,857:13024788,37242232:24865505,455111,127431
x1,857:14153466,37242232
x1,856:16765806,37242232
g1,856:16984259,37242232
x1,856:17894483,37242232
g1,856:18112936,37242232
x1,856:19724030,37242232
x1,856:20069916,37242232
x1,856:22545728,37242232
g1,856:22764181,37242232
x1,856:24189590,37242232
g1,856:24408043,37242232
x1,856:26634451,37242232
g1,856:26852904,37242232
x1,856:28824450,37242232
g1,856:29042903,37242232
x1,856:32084874,37242232
g1,856:32303327,37242232
x1,856:33213551,37242232
g1,856:33432004,37242232
x1,856:34305820,37242232
x1,856:35601979,37242232
g1,856:35820432,37242232
x1,856:37240383,37242232
x1,856:37568064,37242232
x1,856:37695495,37242232
k1,856:37890293,37242232:285893
)
(1,857:13024788,37242232:0,0,127431
(1,857:13024788,37242232:0,215040,0
g1,857:13680148,37242232
g1,857:38545653,37242232
(1,857:38545653,37242232:655360,215040,0
k1,857:38678767,37242232:133114
x1,857:39201013,37242232
)
k1,857:13024789,37242232:-26176224
)
)
(1,857:13024788,38028664:24865505,455111,127431
x1,857:15027283,38028664
g1,856:15245736,38028664
x1,856:15682644,38028664
g1,856:15901097,38028664
x1,856:16265187,38028664
x1,856:18125685,38028664
g1,856:18344138,38028664
x1,856:19334460,38028664
g1,856:19552913,38028664
x1,856:20883662,38028664
g1,856:21102115,38028664
x1,856:23978426,38028664
g1,856:24196879,38028664
x1,856:25471194,38028664
g1,856:25689647,38028664
x1,856:28458549,38028664
g1,856:28677002,38028664
x1,856:29259546,38028664
g1,856:29477999,38028664
x1,856:29842089,38028664
x1,856:30187975,38028664
x1,856:31921043,38028664
g1,856:32139496,38028664
x1,856:33923536,38028664
x1,856:34746379,38028664
k1,857:36254766,38028664:1635527
k1,857:37890293,38028664:1635527
)
(1,857:13024788,38028664:0,0,127431
(1,857:13024788,38028664:0,215040,0
g1,857:13680148,38028664
g1,857:38545653,38028664
(1,857:38545653,38028664:655360,215040,0
k1,857:38678767,38028664:133114
x1,857:39201013,38028664
)
k1,857:13024789,38028664:-26176224
)
)
h1,857:13024788,38028664:0,0,127431
(1,866:13024788,38815096:24865505,455111,127431
h1,865:13024788,38815096:932339,0,0
x1,865:15085804,38815096
g1,865:15304257,38815096
x1,865:17563435,38815096
g1,865:17781888,38815096
x1,865:19771639,38815096
g1,865:19990092,38815096
x1,865:20774706,38815096
g1,865:20993159,38815096
x1,865:21903383,38815096
g1,865:22121836,38815096
x1,865:23765700,38815096
g1,865:23984153,38815096
x1,865:26268815,38815096
g1,865:26487268,38815096
x1,865:27361084,38815096
x1,865:28216695,38815096
g1,865:28435148,38815096
x1,865:29385422,38815096
x1,865:30204623,38815096
g1,865:30423076,38815096
x1,865:30969211,38815096
g1,865:31187664,38815096
x1,865:32125196,38815096
g1,865:32343649,38815096
x1,865:32999011,38815096
g1,865:33217464,38815096
x1,865:34167738,38815096
x1,865:34881352,38815096
g1,865:35099805,38815096
x1,865:35427486,38815096
g1,865:35645939,38815096
x1,865:36778258,38815096
x1,865:37925142,38815096
k1,865:37890293,38815096:56246
)
(1,866:13024788,38815096:0,0,127431
(1,866:13024788,38815096:0,215040,0
g1,866:13680148,38815096
g1,866:38545653,38815096
(1,866:38545653,38815096:655360,215040,0
k1,866:38678767,38815096:133114
x1,866:39201013,38815096
)
k1,866:13024789,38815096:-26176224
)
)
(1,866:13024788,39601528:24865505,455111,127431
x1,866:14510409,39601528
k1,865:14728437,39601528:218028
x1,865:16682722,39601528
k1,865:16900750,39601528:218028
x1,865:17443608,39601528
k1,865:17661636,39601528:218028
x1,865:18023541,39601528
x1,865:18982700,39601528
k1,865:19200728,39601528:218028
x1,865:21446351,39601528
k1,865:21664379,39601528:218028
x1,865:22713904,39601528
k1,865:22931932,39601528:218028
x1,865:23275743,39601528
x1,865:25736482,39601528
k1,865:25954510,39601528:218028
x1,865:26975082,39601528
k1,865:27193110,39601528:218028
x1,865:27518825,39601528
x1,865:27844431,39601528
x1,865:28370892,39601528
k1,865:28588920,39601528:218028
x1,865:29240348,39601528
x1,865:29584268,39601528
x1,865:29891996,39601528
x1,865:30673601,39601528
k1,865:30964731,39601528:291130
x1,865:32086635,39601528
k1,865:32304663,39601528:218028
x1,865:32557997,39601528
x1,865:33010268,39601528
x1,865:33317778,39601528
k1,865:33535806,39601528:218028
x1,865:34786188,39601528
x1,865:35314458,39601528
k1,865:35532486,39601528:218028
x1,865:37890293,39601528
k1,865:37890293,39601528:0
)
(1,866:13024788,39601528:0,0,127431
(1,866:13024788,39601528:0,215040,0
g1,866:13680148,39601528
g1,866:38545653,39601528
(1,866:38545653,39601528:655360,215040,0
k1,866:38678767,39601528:133114
x1,866:39201013,39601528
)
k1,866:13024789,39601528:-26176224
)
)
(1,866:13024788,40387960:24865505,455111,127431
x1,866:13560000,40387960
k1,865:13775707,40387960:215707
x1,865:15099463,40387960
k1,865:15315171,40387960:215708
x1,865:18742309,40387960
k1,865:18958016,40387960:215707
x1,865:19992759,40387960
k1,865:20208467,40387960:215708
x1,865:22495605,40387960
k1,865:22711312,40387960:215707
x1,865:23282205,40387960
k1,865:23497913,40387960:215708
x1,865:23819040,40387960
k1,865:24034747,40387960:215707
x1,865:24534278,40387960
x1,865:24979923,40387960
k1,865:25195631,40387960:215708
x1,865:25998449,40387960
x1,865:26444094,40387960
k1,865:26659801,40387960:215707
x1,865:27177173,40387960
k1,865:27392881,40387960:215708
x1,865:28577482,40387960
k1,865:28867838,40387960:290356
x1,865:30120233,40387960
k1,865:30335940,40387960:215707
x1,865:31656129,40387960
k1,865:31871837,40387960:215708
x1,865:32835218,40387960
x1,865:33155981,40387960
x1,865:35209044,40387960
k1,865:35424751,40387960:215707
x1,865:37890293,40387960
k1,865:37890293,40387960:0
)
(1,866:13024788,40387960:0,0,127431
(1,866:13024788,40387960:0,215040,0
g1,866:13680148,40387960
g1,866:38545653,40387960
(1,866:38545653,40387960:655360,215040,0
k1,866:38678767,40387960:133114
x1,866:39201013,40387960
)
k1,866:13024789,40387960:-26176224
)
)
(1,866:13024788,41174392:24865505,455111,127431
x1,866:14215471,41174392
g1,865:14433924,41174392
x1,865:15335956,41174392
g1,865:15554409,41174392
x1,865:16528604,41174392
x1,865:16853172,41174392
x1,865:19324579,41174392
g1,865:19543032,41174392
x1,865:20410787,41174392
x1,865:22920076,41174392
g1,865:23138529,41174392
x1,865:25196967,41174392
g1,865:25415420,41174392
x1,865:28536455,41174392
g1,865:28754908,41174392
x1,865:30723143,41174392
g1,865:30941596,41174392
x1,865:33294094,41174392
x1,865:35227887,41174392
g1,865:35446340,41174392
x1,865:36765113,41174392
g1,865:36983566,41174392
x1,865:37885598,41174392
k1,865:37890293,41174392:4695
)
(1,866:13024788,41174392:0,0,127431
(1,866:13024788,41174392:0,215040,0
g1,866:13680148,41174392
g1,866:38545653,41174392
(1,866:38545653,41174392:655360,215040,0
k1,866:38678767,41174392:133114
x1,866:39201013,41174392
)
k1,866:13024789,41174392:-26176224
)
)
(1,866:13024788,41960824:24865505,455111,127431
x1,866:15101921,41960824
g1,865:15320374,41960824
x1,865:16594689,41960824
g1,865:16813142,41960824
x1,865:18870249,41960824
x1,865:19671246,41960824
x1,865:19798677,41960824
g1,865:20017130,41960824
x1,865:22238078,41960824
g1,865:22456531,41960824
x1,865:23847353,41960824
g1,865:24065806,41960824
x1,865:24593737,41960824
g1,865:24812190,41960824
x1,865:25139871,41960824
x1,865:25467552,41960824
x1,865:27945183,41960824
g1,865:28163636,41960824
x1,865:29219497,41960824
g1,865:29437950,41960824
x1,865:30639447,41960824
g1,865:30857900,41960824
x1,865:31768124,41960824
g1,865:31986577,41960824
x1,865:34245755,41960824
g1,865:34464208,41960824
x1,865:35412662,41960824
x1,865:36530415,41960824
g1,865:36748868,41960824
x1,865:37222184,41960824
x1,865:37790163,41960824
k1,865:37890293,41960824:100130
)
(1,866:13024788,41960824:0,0,127431
(1,866:13024788,41960824:0,215040,0
g1,866:13680148,41960824
g1,866:38545653,41960824
(1,866:38545653,41960824:655360,215040,0
k1,866:38678767,41960824:133114
x1,866:39201013,41960824
)
k1,866:13024789,41960824:-26176224
)
)
(1,866:13024788,42747256:24865505,455111,127431
x1,866:13474511,42747256
x1,865:14330120,42747256
x1,865:17646976,42747256
k1,866:27705064,42747256:10185228
k1,866:37890292,42747256:10185228
)
(1,866:13024788,42747256:0,0,127431
(1,866:13024788,42747256:0,215040,0
g1,866:13680148,42747256
g1,866:38545653,42747256
(1,866:38545653,42747256:655360,215040,0
k1,866:38678767,42747256:133114
x1,866:39201013,42747256
)
k1,866:13024789,42747256:-26176224
)
)
h1,866:13024788,42747256:0,0,127431
(1,875:13024788,43533688:24865505,455111,127431
h1,874:13024788,43533688:932339,0,0
x1,874:14550666,43533688
g1,874:14769119,43533688
x1,874:15740365,43533688
x1,874:17238383,43533688
g1,874:17456836,43533688
x1,874:18356138,43533688
g1,874:18574591,43533688
x1,874:20842630,43533688
g1,874:21061083,43533688
x1,874:22303918,43533688
x1,874:22573489,43533688
g1,874:22791942,43533688
x1,874:23567141,43533688
g1,874:23785594,43533688
x1,874:24684896,43533688
g1,874:24903349,43533688
x1,874:27272108,43533688
g1,874:27490561,43533688
x1,874:27958197,43533688
x1,874:28732738,43533688
g1,874:28951191,43533688
x1,874:29814521,43533688
x1,874:30839943,43533688
g1,874:31058396,43533688
x1,874:31997267,43533688
x1,874:32806419,43533688
g1,874:33024872,43533688
x1,874:33564453,43533688
g1,874:33782906,43533688
x1,874:34709187,43533688
g1,874:34927640,43533688
x1,874:35754998,43533688
g1,874:35973451,43533688
x1,874:36856565,43533688
x1,874:37885146,43533688
k1,874:37890293,43533688:5147
)
(1,875:13024788,43533688:0,0,127431
(1,875:13024788,43533688:0,215040,0
g1,875:13680148,43533688
g1,875:38545653,43533688
(1,875:38545653,43533688:655360,215040,0
k1,875:38678767,43533688:133114
x1,875:39201013,43533688
)
k1,875:13024789,43533688:-26176224
)
)
(1,875:13024788,44320120:24865505,455111,127431
x1,875:13352469,44320120
g1,874:13570922,44320120
x1,874:13862193,44320120
x1,874:17382938,44320120
g1,874:17601391,44320120
x1,874:19714932,44320120
g1,874:19933385,44320120
x1,874:20461316,44320120
g1,874:20679769,44320120
x1,874:21917675,44320120
g1,874:22136128,44320120
x1,874:22482014,44320120
x1,874:24668372,44320120
g1,874:24959643,44320120
x1,874:26088320,44320120
g1,874:26306773,44320120
x1,874:28565951,44320120
g1,874:28784404,44320120
x1,874:29539891,44320120
g1,874:29758344,44320120
x1,874:31183753,44320120
g1,874:31402206,44320120
x1,874:32569112,44320120
x1,874:33464771,44320120
g1,874:33683224,44320120
x1,874:35141402,44320120
x1,874:35505492,44320120
x1,874:37109306,44320120
k1,874:37890293,44320120:798682
)
(1,875:13024788,44320120:0,0,127431
(1,875:13024788,44320120:0,215040,0
g1,875:13680148,44320120
g1,875:38545653,44320120
(1,875:38545653,44320120:655360,215040,0
k1,875:38678767,44320120:133114
x1,875:39201013,44320120
)
k1,875:13024789,44320120:-26176224
)
)
(1,875:13024788,45106552:24865505,455111,127431
x1,875:13843990,45106552
x1,874:14557604,45106552
g1,874:14776057,45106552
x1,874:15121943,45106552
x1,874:15997578,45106552
g1,874:16216031,45106552
x1,874:17399322,45106552
x1,874:18254934,45106552
x1,874:18382365,45106552
g1,874:18600818,45106552
x1,874:20093585,45106552
g1,874:20312038,45106552
x1,874:21222262,45106552
g1,874:21440715,45106552
x1,874:23051809,45106552
x1,874:23397695,45106552
x1,874:25873507,45106552
g1,874:26091960,45106552
x1,874:26847447,45106552
g1,874:27065900,45106552
x1,874:28491309,45106552
g1,874:28709762,45106552
x1,874:31079986,45106552
g1,874:31298439,45106552
x1,874:31880983,45106552
g1,874:32099436,45106552
x1,874:32427117,45106552
g1,874:32645570,45106552
x1,874:35325271,45106552
x1,874:36089860,45106552
g1,874:36308313,45106552
x1,874:36818039,45106552
x1,874:37273150,45106552
x1,874:37802899,45106552
k1,874:37890293,45106552:100501
)
(1,875:13024788,45106552:0,0,127431
(1,875:13024788,45106552:0,215040,0
g1,875:13680148,45106552
g1,875:38545653,45106552
(1,875:38545653,45106552:655360,215040,0
k1,875:38678767,45106552:133114
x1,875:39201013,45106552
)
k1,875:13024789,45106552:-26176224
)
)
]
(1,875:13024788,49020595:24865505,1290439,235932
(1,875:13024788,49020595:24865505,1290439,235932
g1,875:2368143,49020595
(1,875:2368143,49020595:35522150,1290439,235932
[1,875:2368143,49020595:35522150,1290439,235932
(1,875:2368143,49020595:35522150,550500,235932
(1,875:2368143,49020595:0,550500,235932
[1,875:2368143,49020595:35522150,550500,235932
(1,875:2368143,49020595:35522150,550500,235932
h1,875:2368143,49020595:0,0,0
x1,875:4288714,49020595
x1,875:4634599,49020595
x1,875:5200758,49020595
g1,875:5419211,49020595
x1,875:6256618,49020595
g1,875:6475071,49020595
x1,875:7785795,49020595
r1,875:7785795,49020595:0,786432,235932
k1,875:22838044,49020595:15052249
k1,875:37890293,49020595:15052249
)
]
k1,875:2368141,49020595:-35522152
)
g1,875:2368143,49020595
[1,875:2368143,49020595:35522150,0,0
(1,875:2368143,49020595:35522150,0,0
k1,875:20129219,49020595:17761076
h1,875:20129219,49020595:0,0,0
g1,875:20129219,49020595
k1,875:37890295,49020595:17761076
)
]
g1,875:37890293,49020595
(1,875:37890293,49020595:0,550500,235932
k1,875:2368141,49020595:-35522152
[1,875:2368141,49020595:35522150,550500,235932
(1,875:2368141,49020595:35522150,550500,235932
k1,875:36268269,49020595:33900128
h1,875:36251885,49020595:0,0,0
x1,875:37234928,49020595
x1,875:37890290,49020595
r1,875:37890290,49020595:0,786432,235932
g1,875:37890290,49020595
g1,875:37890290,49020595
)
]
)
)
]
)
g1,875:37890293,49020595
)
)
]
]
]
!18781
}26
!11
{27
[1,902:4736286,49020595:33154007,44284309,235932
(1,902:4736286,4736286:0,0,0
[1,902:0,4736286:0,0,0
(1,902:0,0:0,0,0
g1,902:0,0
)
]
)
[1,902:4736286,4736286:0,0,0
(1,902:4736286,1535259:0,0,0
k1,902:4736286,1535259:-8222721
)
]
[1,902:4736286,49020595:33154007,44284309,235932
[1,902:13024788,49020595:24865505,47419555,235932
[1,902:13024788,2387472:24865505,786432,0
(1,902:13024788,2387472:24865505,0,0
(1,902:13024788,2387472:24865505,0,0
g1,902:2368143,2387472
(1,902:2368143,2387472:35522150,0,0
[1,902:2368143,2387472:35522150,0,0
(1,902:2368143,2387472:35522150,0,0
(1,902:2368143,2387472:0,0,0
[1,902:2368143,2387472:35522150,0,0
(1,902:2368143,2387472:35522150,0,0
h1,902:2368143,2387472:0,0,0
k1,902:20129219,2387472:17761076
k1,902:37890295,2387472:17761076
)
]
k1,902:2368141,2387472:-35522152
)
g1,902:2368143,2387472
[1,902:2368143,2387472:35522150,0,0
(1,902:2368143,2387472:35522150,0,0
k1,902:20129219,2387472:17761076
h1,902:20129219,2387472:0,0,0
g1,902:20129219,2387472
k1,902:37890295,2387472:17761076
)
]
g1,902:37890293,2387472
(1,902:37890293,2387472:0,0,0
k1,902:2368141,2387472:-35522152
[1,902:2368141,2387472:35522150,0,0
(1,902:2368141,2387472:35522150,0,0
k1,902:37890293,2387472:35522152
h1,902:37890293,2387472:0,0,0
g1,902:37890293,2387472
g1,902:37890293,2387472
)
]
)
)
]
)
g1,902:37890293,2387472
)
)
]
[1,902:13024788,45468380:24865505,41442508,0
[1,863:13024788,18864580:24865505,14838708,0
[1,863:13024788,18864580:24865505,14838708,0
(1,861:13024788,18012612:24865505,13986740,0
k1,861:14268140,18012612:1243352
h1,860:14268140,18012612:0,0,0
(1,860:14268140,18012612:22378802,13986740,0
(1,860:14268140,18012612:22378839,13986774,0
(1,860:14268140,18012612:22378839,13986774,0
(1,860:14268140,18012612:0,13986774,0
(1,860:14268140,18012612:0,23681434,0
(1,860:14268140,18012612:37890294,23681434,0
)
k1,860:14268138,18012612:-37890296
)
)
g1,860:36646979,18012612
)
)
)
g1,861:36646942,18012612
k1,861:37890293,18012612:1243351
)
(1,861:13024788,18628648:24865505,550500,235932
h1,861:13024788,18628648:0,0,0
g1,861:13024788,18628648
[1,861:13024788,18628648:24865505,550500,235932
(1,861:13024788,18628648:24865505,550500,235932
h1,861:13024788,18628648:0,0,0
x1,861:14085191,18628648
g1,861:14336411,18628648
x1,861:15299421,18628648
g1,861:15634381,18628648
r1,902:15634381,18628648:0,786432,235932
g1,861:15634381,18628648
x1,861:18533423,18628648
g1,861:18784643,18628648
x1,861:20455803,18628648
x1,861:20780296,18628648
g1,861:21031516,18628648
x1,861:21949016,18628648
g1,861:22200236,18628648
x1,861:24974122,18628648
g1,861:25225342,18628648
x1,861:25699565,18628648
x1,861:27259769,18628648
g1,861:27510989,18628648
x1,861:28603250,18628648
x1,861:29597663,18628648
r1,902:29597663,18628648:0,235932,235932
k1,861:33743978,18628648:4146315
k1,861:37890293,18628648:4146315
)
]
g1,861:37890293,18628648
g1,861:37890293,18628648
)
]
]
[1,872:13024788,31692371:24865505,12041359,0
[1,872:13024788,31692371:24865505,12041359,0
(1,870:13024788,30840403:24865505,11189391,0
k1,870:14268140,30840403:1243352
h1,869:14268140,30840403:0,0,0
(1,869:14268140,30840403:22378802,11189391,0
(1,869:14268140,30840403:22378839,11189419,0
(1,869:14268140,30840403:22378839,11189419,0
(1,869:14268140,30840403:0,11189419,0
(1,869:14268140,30840403:0,18945147,0
(1,869:14268140,30840403:37890294,18945147,0
)
k1,869:14268138,30840403:-37890296
)
)
g1,869:36646979,30840403
)
)
)
g1,870:36646942,30840403
k1,870:37890293,30840403:1243351
)
(1,870:13024788,31456439:24865505,550500,235932
h1,870:13024788,31456439:0,0,0
g1,870:13024788,31456439
[1,870:13024788,31456439:24865505,550500,235932
(1,870:13024788,31456439:24865505,550500,235932
h1,870:13024788,31456439:0,0,0
x1,870:14085191,31456439
g1,870:14336411,31456439
x1,870:15299421,31456439
g1,870:15634381,31456439
r1,902:15634381,31456439:0,786432,235932
g1,870:15634381,31456439
x1,870:16158666,31456439
x1,870:18405537,31456439
g1,870:18656757,31456439
x1,870:20327917,31456439
x1,870:20949686,31456439
g1,870:21200906,31456439
x1,870:22118406,31456439
g1,870:22369626,31456439
x1,870:24279807,31456439
g1,870:24531027,31456439
x1,870:27209797,31456439
g1,870:27461017,31456439
x1,870:28553278,31456439
x1,870:29547691,31456439
r1,902:29547691,31456439:0,235932,235932
k1,870:33718992,31456439:4171301
k1,870:37890293,31456439:4171301
)
]
g1,870:37890293,31456439
g1,870:37890293,31456439
)
]
]
(1,875:13024788,33658451:24865505,455111,127431
x1,875:13353635,33658451
x1,874:14664358,33658451
g1,874:14955629,33658451
x1,874:16233583,33658451
g1,874:16452036,33658451
x1,874:17837397,33658451
g1,874:18055850,33658451
x1,874:19111711,33658451
g1,874:19330164,33658451
x1,874:21878792,33658451
g1,874:22097245,33658451
x1,874:23116697,33658451
g1,874:23335150,33658451
x1,874:23775698,33658451
g1,874:23994151,33658451
x1,874:24321832,33658451
g1,874:24540285,33658451
x1,874:25889236,33658451
g1,874:26107689,33658451
x1,874:27240008,33658451
g1,874:27458461,33658451
x1,874:27986392,33658451
g1,874:28204845,33658451
x1,874:29100505,33658451
x1,874:29921525,33658451
g1,874:30139978,33658451
x1,874:30467659,33658451
x1,874:30795340,33658451
x1,874:33272971,33658451
g1,874:33564242,33658451
x1,874:34474466,33658451
g1,874:34692919,33658451
x1,874:36298554,33658451
g1,874:36517007,33658451
x1,874:37611095,33658451
k1,874:37890293,33658451:279198
)
(1,875:13024788,33658451:0,0,127431
(1,875:13024788,33658451:0,215040,0
g1,875:13680148,33658451
g1,875:38545653,33658451
(1,875:38545653,33658451:655360,215040,0
k1,875:38678767,33658451:133114
x1,875:39201013,33658451
)
k1,875:13024789,33658451:-26176224
)
)
(1,875:13024788,34444883:24865505,455111,127431
x1,875:15617105,34444883
g1,874:15835558,34444883
x1,874:18826553,34444883
g1,874:19045006,34444883
x1,874:19955230,34444883
g1,874:20173683,34444883
x1,874:22432861,34444883
g1,874:22651314,34444883
x1,874:23925629,34444883
g1,874:24144082,34444883
x1,874:25127125,34444883
g1,874:25345578,34444883
x1,874:26496102,34444883
g1,874:26714555,34444883
x1,874:27297099,34444883
g1,874:27515552,34444883
x1,874:30320861,34444883
g1,874:30539314,34444883
x1,874:31012630,34444883
x1,874:31649786,34444883
g1,874:31868239,34444883
x1,874:32450783,34444883
g1,874:32669236,34444883
x1,874:34602551,34444883
g1,874:34821004,34444883
x1,874:36430278,34444883
k1,874:37890293,34444883:1551110
)
(1,875:13024788,34444883:0,0,127431
(1,875:13024788,34444883:0,215040,0
g1,875:13680148,34444883
g1,875:38545653,34444883
(1,875:38545653,34444883:655360,215040,0
k1,875:38678767,34444883:133114
x1,875:39201013,34444883
)
k1,875:13024789,34444883:-26176224
)
)
(1,875:13024788,35231315:24865505,455111,127431
x1,875:15245737,35231315
g1,874:15464190,35231315
x1,874:16159601,35231315
g1,874:16378054,35231315
x1,874:18380547,35231315
g1,874:18599000,35231315
x1,874:21003813,35231315
x1,874:21331494,35231315
x1,874:21458925,35231315
k1,875:29611039,35231315:8279254
k1,875:37890293,35231315:8279254
)
(1,875:13024788,35231315:0,0,127431
(1,875:13024788,35231315:0,215040,0
g1,875:13680148,35231315
g1,875:38545653,35231315
(1,875:38545653,35231315:655360,215040,0
k1,875:38678767,35231315:133114
x1,875:39201013,35231315
)
k1,875:13024789,35231315:-26176224
)
)
h1,875:13024788,35231315:0,0,127431
(1,891:13024788,36017747:24865505,491520,163840
h1,884:13024788,36017747:932339,0,0
x1,884:15085804,36017747
g1,884:15304257,36017747
x1,884:17599843,36017747
g1,884:17818296,36017747
x1,884:19076226,36017747
x1,884:19349292,36017747
g1,884:19567745,36017747
x1,884:20352359,36017747
g1,884:20570812,36017747
x1,884:21481036,36017747
g1,884:21699489,36017747
x1,884:23155849,36017747
x1,884:24013281,36017747
g1,884:24231734,36017747
x1,884:24723255,36017747
x1,884:26090410,36017747
g1,884:26308863,36017747
x1,884:27528563,36017747
x1,884:28711854,36017747
g1,884:28930307,36017747
x1,884:31078437,36017747
g1,884:31296890,36017747
x1,884:32247164,36017747
x1,884:33066365,36017747
g1,884:33284818,36017747
x1,884:33830953,36017747
g1,884:34049406,36017747
x1,884:34986938,36017747
g1,884:35205391,36017747
x1,884:36042798,36017747
k1,884:37890293,36017747:1938590
)
(1,891:13024788,36017747:0,0,163840
(1,891:13024788,36017747:0,215040,0
g1,891:13680148,36017747
g1,891:38545653,36017747
(1,891:38545653,36017747:655360,215040,0
k1,891:38678767,36017747:133114
x1,891:39201013,36017747
)
k1,891:13024789,36017747:-26176224
)
)
(1,891:13024788,36804179:24865505,455111,127431
x1,891:15540647,36804179
g1,884:15759100,36804179
x1,884:16632916,36804179
x1,884:18436980,36804179
g1,884:18655433,36804179
x1,884:19911544,36804179
g1,884:20129997,36804179
x1,884:20494087,36804179
x1,884:23665308,36804179
g1,884:23883761,36804179
x1,884:25158075,36804179
g1,884:25376528,36804179
x1,884:25704209,36804179
g1,884:25922662,36804179
x1,884:28982835,36804179
g1,884:29201288,36804179
x1,884:30914330,36804179
g1,884:31205601,36804179
x1,884:31955625,36804179
g1,884:32174078,36804179
x1,884:33084302,36804179
g1,884:33302755,36804179
x1,884:35561933,36804179
g1,884:35780386,36804179
x1,884:36803476,36804179
k1,884:37890293,36804179:1086817
)
(1,891:13024788,36804179:0,0,127431
(1,891:13024788,36804179:0,215040,0
g1,891:13680148,36804179
g1,891:38545653,36804179
(1,891:38545653,36804179:655360,215040,0
k1,891:38678767,36804179:133114
x1,891:39201013,36804179
)
k1,891:13024789,36804179:-26176224
)
)
(1,891:13024788,37590611:24865505,455111,127431
x1,891:15728151,37590611
g1,884:15946604,37590611
x1,884:16856828,37590611
g1,884:17075281,37590611
x1,884:18094733,37590611
g1,884:18313186,37590611
x1,884:18677276,37590611
x1,884:19241615,37590611
x1,884:19696726,37590611
x1,884:20625153,37590611
g1,884:20843606,37590611
x1,884:21753830,37590611
g1,884:21972283,37590611
x1,884:24231461,37590611
g1,884:24449914,37590611
x1,884:25505775,37590611
g1,884:25724228,37590611
x1,884:27335322,37590611
x1,884:27681208,37590611
x1,884:30157020,37590611
g1,884:30375473,37590611
x1,884:31130960,37590611
g1,884:31349413,37590611
x1,884:33033325,37590611
g1,884:33251778,37590611
x1,884:35367138,37590611
g1,884:35658409,37590611
x1,884:36936363,37590611
k1,884:37890293,37590611:953930
)
(1,891:13024788,37590611:0,0,127431
(1,891:13024788,37590611:0,215040,0
g1,891:13680148,37590611
g1,891:38545653,37590611
(1,891:38545653,37590611:655360,215040,0
k1,891:38678767,37590611:133114
x1,891:39201013,37590611
)
k1,891:13024789,37590611:-26176224
)
)
(1,891:13024788,38377043:24865505,455111,127431
x1,891:15365883,38377043
g1,884:15584336,38377043
x1,884:16785833,38377043
g1,884:17004286,38377043
x1,884:17914510,38377043
g1,884:18132963,38377043
x1,884:19589322,38377043
g1,884:19807775,38377043
x1,884:20681591,38377043
x1,884:21537202,38377043
g1,884:21755655,38377043
x1,884:22196203,38377043
g1,884:22414656,38377043
x1,884:22778746,38377043
x1,884:25127125,38377043
g1,884:25345578,38377043
x1,884:28718869,38377043
g1,884:28937322,38377043
x1,884:29265003,38377043
x1,884:29592684,38377043
x1,884:30759591,38377043
g1,884:30978044,38377043
x1,884:31564228,38377043
g1,884:31782681,38377043
x1,884:33204451,38377043
g1,884:33422904,38377043
x1,884:34697219,38377043
g1,884:34915672,38377043
x1,884:35791307,38377043
g1,884:36009760,38377043
x1,884:37903027,38377043
k1,884:37890293,38377043:78361
)
(1,891:13024788,38377043:0,0,127431
(1,891:13024788,38377043:0,215040,0
g1,891:13680148,38377043
g1,891:38545653,38377043
(1,891:38545653,38377043:655360,215040,0
k1,891:38678767,38377043:133114
x1,891:39201013,38377043
)
k1,891:13024789,38377043:-26176224
)
)
(1,891:13024788,39163475:24865505,455111,127431
x1,891:13720564,39163475
x1,884:14505177,39163475
k1,884:14722557,39163475:217380
x1,884:15721619,39163475
k1,884:15938998,39163475:217379
x1,884:16509891,39163475
k1,884:16727271,39163475:217380
x1,884:17619291,39163475
k1,884:17836671,39163475:217380
x1,884:20566252,39163475
x1,884:20887015,39163475
k1,884:21104395,39163475:217380
x1,884:21621767,39163475
k1,884:21839146,39163475:217379
x1,884:22731166,39163475
k1,884:22948546,39163475:217380
x1,884:23287514,39163475
x1,884:25733066,39163475
k1,884:25950446,39163475:217380
x1,884:28166222,39163475
k1,884:28383602,39163475:217380
x1,884:28740410,39163475
x1,884:31061810,39163475
k1,884:31279189,39163475:217379
x1,884:31814401,39163475
k1,884:32031781,39163475:217380
x1,884:32923801,39163475
k1,884:33141181,39163475:217380
x1,884:34568412,39163475
x1,884:37890293,39163475
k1,884:37890293,39163475:0
)
(1,891:13024788,39163475:0,0,127431
(1,891:13024788,39163475:0,215040,0
g1,891:13680148,39163475
g1,891:38545653,39163475
(1,891:38545653,39163475:655360,215040,0
k1,891:38678767,39163475:133114
x1,891:39201013,39163475
)
k1,891:13024789,39163475:-26176224
)
)
(1,891:13024788,39949907:24865505,455111,127431
x1,891:14557604,39949907
g1,884:14776057,39949907
x1,884:15303988,39949907
g1,884:15522441,39949907
x1,884:17524934,39949907
g1,884:17743387,39949907
x1,884:20170044,39949907
g1,884:20461315,39949907
k1,891:29175804,39949907:8714489
k1,891:37890293,39949907:8714489
)
(1,891:13024788,39949907:0,0,127431
(1,891:13024788,39949907:0,215040,0
g1,891:13680148,39949907
g1,891:38545653,39949907
(1,891:38545653,39949907:655360,215040,0
k1,891:38678767,39949907:133114
x1,891:39201013,39949907
)
k1,891:13024789,39949907:-26176224
)
)
h1,891:13024788,39949907:0,0,127431
(1,893:13024788,40736339:24865505,455111,127431
h1,892:13024788,40736339:932339,0,0
x1,892:14707151,40736339
g1,892:14925604,40736339
x1,892:15875878,40736339
x1,892:16695079,40736339
g1,892:16913532,40736339
x1,892:17459667,40736339
g1,892:17678120,40736339
x1,892:18615652,40736339
g1,892:18834105,40736339
x1,892:19671512,40736339
g1,892:19889965,40736339
x1,892:20800189,40736339
g1,892:21018642,40736339
x1,892:22857295,40736339
x1,892:24279065,40736339
g1,892:24497518,40736339
x1,892:25953877,40736339
g1,892:26172330,40736339
x1,892:28602627,40736339
g1,892:28821080,40736339
x1,892:31063873,40736339
g1,892:31282326,40736339
x1,892:32520232,40736339
g1,892:32738685,40736339
x1,892:33084571,40736339
x1,892:35088884,40736339
g1,892:35307337,40736339
x1,892:35853472,40736339
g1,892:36071925,40736339
x1,892:36767336,40736339
k1,892:37890293,40736339:1122957
)
(1,893:13024788,40736339:0,0,127431
(1,893:13024788,40736339:0,215040,0
g1,893:13680148,40736339
g1,893:38545653,40736339
(1,893:38545653,40736339:655360,215040,0
k1,893:38678767,40736339:133114
x1,893:39201013,40736339
)
k1,893:13024789,40736339:-26176224
)
)
(1,893:13024788,41522771:24865505,455111,127431
x1,893:15320374,41522771
g1,892:15538827,41522771
x1,892:16796757,41522771
x1,892:17251868,41522771
g1,892:17543139,41522771
x1,892:18671816,41522771
g1,892:18890269,41522771
x1,892:21149447,41522771
g1,892:21367900,41522771
x1,892:22123387,41522771
g1,892:22341840,41522771
x1,892:23767249,41522771
g1,892:23985702,41522771
x1,892:24426250,41522771
g1,892:24644703,41522771
x1,892:27237020,41522771
x1,892:28001609,41522771
g1,892:28220062,41522771
x1,892:29275923,41522771
g1,892:29494376,41522771
x1,892:32174077,41522771
x1,892:32938666,41522771
g1,892:33157119,41522771
x1,892:34942979,41522771
g1,892:35161432,41522771
x1,892:36472156,41522771
g1,892:36690609,41522771
x1,892:37600833,41522771
k1,892:37890293,41522771:289460
)
(1,893:13024788,41522771:0,0,127431
(1,893:13024788,41522771:0,215040,0
g1,893:13680148,41522771
g1,893:38545653,41522771
(1,893:38545653,41522771:655360,215040,0
k1,893:38678767,41522771:133114
x1,893:39201013,41522771
)
k1,893:13024789,41522771:-26176224
)
)
(1,893:13024788,42309203:24865505,455111,127431
x1,893:14635882,42309203
x1,893:14981768,42309203
x1,892:17457580,42309203
g1,892:17676033,42309203
x1,892:19283487,42309203
g1,892:19501940,42309203
x1,892:20812662,42309203
x1,892:21158547,42309203
g1,892:21377000,42309203
x1,892:23747224,42309203
g1,892:23965677,42309203
x1,892:24548221,42309203
g1,892:24766674,42309203
x1,892:25094355,42309203
g1,892:25312808,42309203
x1,892:26186624,42309203
x1,892:27990688,42309203
g1,892:28209141,42309203
x1,892:29028343,42309203
x1,892:29665499,42309203
g1,892:29956770,42309203
x1,892:31234724,42309203
g1,892:31453177,42309203
x1,892:33644997,42309203
x1,892:34573426,42309203
g1,892:34791879,42309203
x1,892:35811331,42309203
k1,892:37890293,42309203:2078962
)
(1,893:13024788,42309203:0,0,127431
(1,893:13024788,42309203:0,215040,0
g1,893:13680148,42309203
g1,893:38545653,42309203
(1,893:38545653,42309203:655360,215040,0
k1,893:38678767,42309203:133114
x1,893:39201013,42309203
)
k1,893:13024789,42309203:-26176224
)
)
(1,893:13024788,43095635:24865505,455111,127431
x1,893:15540647,43095635
g1,892:15759100,43095635
x1,892:16960597,43095635
g1,892:17179050,43095635
x1,892:18089274,43095635
g1,892:18307727,43095635
x1,892:18853862,43095635
x1,892:20328426,43095635
x1,892:20656107,43095635
x1,892:21185856,43095635
g1,892:21404309,43095635
x1,892:21768399,43095635
x1,892:24484507,43095635
g1,892:24702960,43095635
x1,892:25143508,43095635
g1,892:25361961,43095635
x1,892:25689642,43095635
x1,892:26017323,43095635
x1,892:28312909,43095635
g1,892:28531362,43095635
x1,892:29113906,43095635
g1,892:29332359,43095635
x1,892:30242583,43095635
g1,892:30461036,43095635
x1,892:32720214,43095635
g1,892:32938667,43095635
x1,892:33743304,43095635
g1,892:33961757,43095635
x1,892:35017618,43095635
g1,892:35236071,43095635
x1,892:36109887,43095635
x1,892:36437568,43095635
k1,892:37890293,43095635:1476973
)
(1,893:13024788,43095635:0,0,127431
(1,893:13024788,43095635:0,215040,0
g1,893:13680148,43095635
g1,893:38545653,43095635
(1,893:38545653,43095635:655360,215040,0
k1,893:38678767,43095635:133114
x1,893:39201013,43095635
)
k1,893:13024789,43095635:-26176224
)
)
(1,893:13024788,43882067:24865505,455111,127431
x1,893:14996814,43882067
k1,892:15215203,43882067:218389
x1,892:16625600,43882067
k1,892:16843989,43882067:218389
x1,892:19399318,43882067
x1,892:19670054,43882067
k1,892:19888443,43882067:218389
x1,892:23973359,43882067
k1,892:24191761,43882067:218402
x1,892:25060392,43882067
x1,892:27788939,43882067
k1,892:28007328,43882067:218389
x1,892:30954533,43882067
x1,892:31626176,43882067
k1,892:31844578,43882067:218402
x1,892:32424268,43882067
k1,892:32642657,43882067:218389
x1,892:34816942,43882067
x1,892:36261507,43882067
k1,892:36479896,43882067:218389
x1,892:37890293,43882067
k1,892:37890293,43882067:0
)
(1,893:13024788,43882067:0,0,127431
(1,893:13024788,43882067:0,215040,0
g1,893:13680148,43882067
g1,893:38545653,43882067
(1,893:38545653,43882067:655360,215040,0
k1,893:38678767,43882067:133114
x1,893:39201013,43882067
)
k1,893:13024789,43882067:-26176224
)
)
(1,893:13024788,44668499:24865505,455111,127431
x1,893:14299103,44668499
g1,892:14517556,44668499
x1,892:15100100,44668499
g1,892:15318553,44668499
x1,892:16995187,44668499
x1,892:17322868,44668499
x1,892:17595934,44668499
g1,892:17814387,44668499
x1,892:18509798,44668499
g1,892:18728251,44668499
x1,892:22880694,44668499
k1,893:30321924,44668499:7568370
k1,893:37890293,44668499:7568369
)
(1,893:13024788,44668499:0,0,127431
(1,893:13024788,44668499:0,215040,0
g1,893:13680148,44668499
g1,893:38545653,44668499
(1,893:38545653,44668499:655360,215040,0
k1,893:38678767,44668499:133114
x1,893:39201013,44668499
)
k1,893:13024789,44668499:-26176224
)
)
h1,893:13024788,44668499:0,0,127431
(1,902:13024788,45454931:24865505,455111,127431
h1,901:13024788,45454931:932339,0,0
x1,901:15085804,45454931
g1,901:15304257,45454931
x1,901:17563435,45454931
g1,901:17781888,45454931
x1,901:19771639,45454931
g1,901:19990092,45454931
x1,901:20774706,45454931
g1,901:20993159,45454931
x1,901:21903383,45454931
g1,901:22121836,45454931
x1,901:23765700,45454931
g1,901:23984153,45454931
x1,901:25440512,45454931
g1,901:25658965,45454931
x1,901:26532781,45454931
x1,901:27388392,45454931
g1,901:27606845,45454931
x1,901:28557119,45454931
x1,901:29376320,45454931
g1,901:29594773,45454931
x1,901:30140908,45454931
g1,901:30359361,45454931
x1,901:31296893,45454931
g1,901:31515346,45454931
x1,901:32170708,45454931
g1,901:32389161,45454931
x1,901:34905020,45454931
g1,901:35123473,45454931
x1,901:36324970,45454931
g1,901:36543423,45454931
x1,901:37453647,45454931
k1,901:37890293,45454931:436646
)
(1,902:13024788,45454931:0,0,127431
(1,902:13024788,45454931:0,215040,0
g1,902:13680148,45454931
g1,902:38545653,45454931
(1,902:38545653,45454931:655360,215040,0
k1,902:38678767,45454931:133114
x1,902:39201013,45454931
)
k1,902:13024789,45454931:-26176224
)
)
]
(1,902:13024788,49020595:24865505,1290439,235932
(1,902:13024788,49020595:24865505,1290439,235932
g1,902:2368143,49020595
(1,902:2368143,49020595:35522150,1290439,235932
[1,902:2368143,49020595:35522150,1290439,235932
(1,902:2368143,49020595:35522150,550500,235932
(1,902:2368143,49020595:0,550500,235932
[1,902:2368143,49020595:35522150,550500,235932
(1,902:2368143,49020595:35522150,550500,235932
h1,902:2368143,49020595:0,0,0
x1,902:4288714,49020595
x1,902:4634599,49020595
x1,902:5200758,49020595
g1,902:5419211,49020595
x1,902:6256618,49020595
g1,902:6475071,49020595
x1,902:7785795,49020595
r1,902:7785795,49020595:0,786432,235932
k1,902:22838044,49020595:15052249
k1,902:37890293,49020595:15052249
)
]
k1,902:2368141,49020595:-35522152
)
g1,902:2368143,49020595
[1,902:2368143,49020595:35522150,0,0
(1,902:2368143,49020595:35522150,0,0
k1,902:20129219,49020595:17761076
h1,902:20129219,49020595:0,0,0
g1,902:20129219,49020595
k1,902:37890295,49020595:17761076
)
]
g1,902:37890293,49020595
(1,902:37890293,49020595:0,550500,235932
k1,902:2368141,49020595:-35522152
[1,902:2368141,49020595:35522150,550500,235932
(1,902:2368141,49020595:35522150,550500,235932
k1,902:36268269,49020595:33900128
h1,902:36251885,49020595:0,0,0
x1,902:37234928,49020595
x1,902:37890290,49020595
r1,902:37890290,49020595:0,786432,235932
g1,902:37890290,49020595
g1,902:37890290,49020595
)
]
)
)
]
)
g1,902:37890293,49020595
)
)
]
]
]
!21807
}27
!11
{28
[1,921:4736286,49020595:33154007,44284309,235932
(1,921:4736286,4736286:0,0,0
[1,921:0,4736286:0,0,0
(1,921:0,0:0,0,0
g1,921:0,0
)
]
)
[1,921:4736286,4736286:0,0,0
(1,921:4736286,1535259:0,0,0
k1,921:4736286,1535259:-8222721
)
]
[1,921:4736286,49020595:33154007,44284309,235932
[1,921:13024788,49020595:24865505,47419555,235932
[1,921:13024788,2387472:24865505,786432,0
(1,921:13024788,2387472:24865505,0,0
(1,921:13024788,2387472:24865505,0,0
g1,921:2368143,2387472
(1,921:2368143,2387472:35522150,0,0
[1,921:2368143,2387472:35522150,0,0
(1,921:2368143,2387472:35522150,0,0
(1,921:2368143,2387472:0,0,0
[1,921:2368143,2387472:35522150,0,0
(1,921:2368143,2387472:35522150,0,0
h1,921:2368143,2387472:0,0,0
k1,921:20129219,2387472:17761076
k1,921:37890295,2387472:17761076
)
]
k1,921:2368141,2387472:-35522152
)
g1,921:2368143,2387472
[1,921:2368143,2387472:35522150,0,0
(1,921:2368143,2387472:35522150,0,0
k1,921:20129219,2387472:17761076
h1,921:20129219,2387472:0,0,0
g1,921:20129219,2387472
k1,921:37890295,2387472:17761076
)
]
g1,921:37890293,2387472
(1,921:37890293,2387472:0,0,0
k1,921:2368141,2387472:-35522152
[1,921:2368141,2387472:35522150,0,0
(1,921:2368141,2387472:35522150,0,0
k1,921:37890293,2387472:35522152
h1,921:37890293,2387472:0,0,0
g1,921:37890293,2387472
g1,921:37890293,2387472
)
]
)
)
]
)
g1,921:37890293,2387472
)
)
]
[1,921:13024788,45468380:24865505,41442508,0
[1,881:13024788,18864580:24865505,14838708,0
[1,881:13024788,18864580:24865505,14838708,0
(1,879:13024788,18012612:24865505,13986740,0
k1,879:14268140,18012612:1243352
h1,878:14268140,18012612:0,0,0
(1,878:14268140,18012612:22378802,13986740,0
(1,878:14268140,18012612:22378839,13986774,0
(1,878:14268140,18012612:22378839,13986774,0
(1,878:14268140,18012612:0,13986774,0
(1,878:14268140,18012612:0,23681434,0
(1,878:14268140,18012612:37890294,23681434,0
)
k1,878:14268138,18012612:-37890296
)
)
g1,878:36646979,18012612
)
)
)
g1,879:36646942,18012612
k1,879:37890293,18012612:1243351
)
(1,879:13024788,18628648:24865505,550500,235932
h1,879:13024788,18628648:0,0,0
g1,879:13024788,18628648
[1,879:13024788,18628648:24865505,550500,235932
(1,879:13024788,18628648:24865505,550500,235932
h1,879:13024788,18628648:0,0,0
x1,879:14085191,18628648
g1,879:14336411,18628648
x1,879:15299421,18628648
g1,879:15634381,18628648
r1,921:15634381,18628648:0,786432,235932
g1,879:15634381,18628648
x1,879:18533423,18628648
g1,879:18784643,18628648
x1,879:20455803,18628648
x1,879:20780296,18628648
g1,879:21031516,18628648
x1,879:21949016,18628648
g1,879:22200236,18628648
x1,879:24970118,18628648
g1,879:25221338,18628648
x1,879:25745623,18628648
x1,879:26684059,18628648
g1,879:26935279,18628648
x1,879:28027540,18628648
x1,879:29021953,18628648
r1,921:29021953,18628648:0,235932,235932
k1,879:33456123,18628648:4434170
k1,879:37890293,18628648:4434170
)
]
g1,879:37890293,18628648
g1,879:37890293,18628648
)
]
]
[1,890:13024788,34489720:24865505,14838708,0
[1,890:13024788,34489720:24865505,14838708,0
(1,888:13024788,33637752:24865505,13986740,0
k1,888:14268140,33637752:1243352
h1,887:14268140,33637752:0,0,0
(1,887:14268140,33637752:22378802,13986740,0
(1,887:14268140,33637752:22378839,13986774,0
(1,887:14268140,33637752:22378839,13986774,0
(1,887:14268140,33637752:0,13986774,0
(1,887:14268140,33637752:0,23681434,0
(1,887:14268140,33637752:37890294,23681434,0
)
k1,887:14268138,33637752:-37890296
)
)
g1,887:36646979,33637752
)
)
)
g1,888:36646942,33637752
k1,888:37890293,33637752:1243351
)
(1,888:13024788,34253788:24865505,550500,235932
h1,888:13024788,34253788:0,0,0
g1,888:13024788,34253788
[1,888:13024788,34253788:24865505,550500,235932
(1,888:13024788,34253788:24865505,550500,235932
h1,888:13024788,34253788:0,0,0
x1,888:14085191,34253788
g1,888:14336411,34253788
x1,888:15299421,34253788
g1,888:15634381,34253788
r1,921:15634381,34253788:0,786432,235932
g1,888:15634381,34253788
x1,888:18533423,34253788
g1,888:18784643,34253788
x1,888:20455803,34253788
x1,888:20780296,34253788
g1,888:21031516,34253788
x1,888:21949016,34253788
g1,888:22200236,34253788
x1,888:23904163,34253788
g1,888:24155383,34253788
x1,888:25247644,34253788
x1,888:26242057,34253788
r1,921:26242057,34253788:0,235932,235932
k1,888:32066175,34253788:5824118
k1,888:37890293,34253788:5824118
)
]
g1,888:37890293,34253788
g1,888:37890293,34253788
)
]
]
(1,902:13024788,36455800:24865505,455111,127431
x1,902:15265894,36455800
g1,901:15484347,36455800
x1,901:16502866,36455800
g1,901:16721319,36455800
x1,901:19330820,36455800
g1,901:19549273,36455800
x1,901:21555614,36455800
x1,901:21681589,36455800
g1,901:21972860,36455800
x1,901:22785509,36455800
x1,901:23236833,36455800
x1,901:23850688,36455800
x1,901:24556643,36455800
g1,901:24775096,36455800
x1,901:25678038,36455800
g1,901:25896491,36455800
x1,901:26239610,36455800
x1,901:28695326,36455800
g1,901:28913779,36455800
x1,901:29932298,36455800
g1,901:30150751,36455800
x1,901:32502014,36455800
g1,901:32720467,36455800
x1,901:34040570,36455800
g1,901:34259023,36455800
x1,901:34584083,36455800
g1,901:34802536,36455800
x1,901:35759654,36455800
g1,901:35978107,36455800
x1,901:36628225,36455800
x1,901:36971490,36455800
x1,901:37278636,36455800
x1,901:37878043,36455800
k1,901:37890293,36455800:12250
)
(1,902:13024788,36455800:0,0,127431
(1,902:13024788,36455800:0,215040,0
g1,902:13680148,36455800
g1,902:38545653,36455800
(1,902:38545653,36455800:655360,215040,0
k1,902:38678767,36455800:133114
x1,902:39201013,36455800
)
k1,902:13024789,36455800:-26176224
)
)
(1,902:13024788,37242232:24865505,455111,127431
x1,902:14080649,37242232
g1,901:14299102,37242232
x1,901:14936259,37242232
x1,901:15573415,37242232
g1,901:15791868,37242232
x1,901:16742142,37242232
x1,901:17455756,37242232
g1,901:17674209,37242232
x1,901:18001890,37242232
g1,901:18220343,37242232
x1,901:19534707,37242232
x1,901:19771365,37242232
g1,901:19989818,37242232
x1,901:20717998,37242232
x1,901:21173109,37242232
x1,901:22103358,37242232
g1,901:22321811,37242232
x1,901:23852808,37242232
g1,901:24071261,37242232
x1,901:25383804,37242232
g1,901:25602257,37242232
x1,901:26148392,37242232
g1,901:26366845,37242232
x1,901:28808068,37242232
g1,901:29099339,37242232
x1,901:30377293,37242232
g1,901:30595746,37242232
x1,901:31487767,37242232
x1,901:33583100,37242232
g1,901:33801553,37242232
x1,901:34242101,37242232
g1,901:34460554,37242232
x1,901:34788235,37242232
g1,901:35006688,37242232
x1,901:36798007,37242232
k1,901:37890293,37242232:1092286
)
(1,902:13024788,37242232:0,0,127431
(1,902:13024788,37242232:0,215040,0
g1,902:13680148,37242232
g1,902:38545653,37242232
(1,902:38545653,37242232:655360,215040,0
k1,902:38678767,37242232:133114
x1,902:39201013,37242232
)
k1,902:13024789,37242232:-26176224
)
)
(1,902:13024788,38028664:24865505,455111,127431
x1,902:15524227,38028664
k1,901:15731490,38028664:207263
x1,901:16248862,38028664
k1,901:16456125,38028664:207263
x1,901:16777252,38028664
x1,901:17098015,38028664
x1,901:19525729,38028664
k1,901:19735230,38028664:209501
x1,901:22632509,38028664
k1,901:22839771,38028664:207262
x1,901:24017238,38028664
k1,901:24224501,38028664:207263
x1,901:25116521,38028664
k1,901:25323784,38028664:207263
x1,901:26180123,38028664
x1,901:27018986,38028664
k1,901:27226249,38028664:207263
x1,901:27690099,38028664
x1,901:28885041,38028664
k1,901:29092304,38028664:207263
x1,901:29449112,38028664
x1,901:31019432,38028664
k1,901:31226695,38028664:207263
x1,901:32530828,38028664
k1,901:32738090,38028664:207262
x1,901:33558748,38028664
x1,901:35667117,38028664
k1,901:35874380,38028664:207263
x1,901:36769967,38028664
x1,901:37108570,38028664
k1,901:37315833,38028664:207263
x1,901:37890293,38028664
k1,901:37890293,38028664:0
)
(1,902:13024788,38028664:0,0,127431
(1,902:13024788,38028664:0,215040,0
g1,902:13680148,38028664
g1,902:38545653,38028664
(1,902:38545653,38028664:655360,215040,0
k1,902:38678767,38028664:133114
x1,902:39201013,38028664
)
k1,902:13024789,38028664:-26176224
)
)
(1,902:13024788,38815096:24865505,455111,127431
x1,902:14428354,38815096
g1,901:14646807,38815096
x1,901:17271895,38815096
g1,901:17490348,38815096
x1,901:18802892,38815096
x1,901:19949776,38815096
g1,901:20168229,38815096
x1,901:20752593,38815096
g1,901:20971046,38815096
x1,901:23193812,38815096
g1,901:23412265,38815096
x1,901:24286081,38815096
x1,901:25141692,38815096
g1,901:25360145,38815096
x1,901:28145432,38815096
x1,901:28473113,38815096
g1,901:28691566,38815096
x1,901:29274110,38815096
g1,901:29492563,38815096
x1,901:31169197,38815096
x1,901:31496878,38815096
x1,901:31769944,38815096
g1,901:31988397,38815096
x1,901:32683808,38815096
g1,901:32902261,38815096
x1,901:33248147,38815096
x1,901:35723959,38815096
k1,901:37890293,38815096:2166334
)
(1,902:13024788,38815096:0,0,127431
(1,902:13024788,38815096:0,215040,0
g1,902:13680148,38815096
g1,902:38545653,38815096
(1,902:38545653,38815096:655360,215040,0
k1,902:38678767,38815096:133114
x1,902:39201013,38815096
)
k1,902:13024789,38815096:-26176224
)
)
(1,902:13024788,39601528:24865505,455111,127431
x1,902:13388878,39601528
x1,901:16742144,39601528
k1,902:27252648,39601528:10637644
k1,902:37890292,39601528:10637644
)
(1,902:13024788,39601528:0,0,127431
(1,902:13024788,39601528:0,215040,0
g1,902:13680148,39601528
g1,902:38545653,39601528
(1,902:38545653,39601528:655360,215040,0
k1,902:38678767,39601528:133114
x1,902:39201013,39601528
)
k1,902:13024789,39601528:-26176224
)
)
h1,902:13024788,39601528:0,0,127431
(1,911:13024788,40387960:24865505,455111,127431
h1,910:13024788,40387960:932339,0,0
x1,910:14894659,40387960
g1,910:15113112,40387960
x1,910:15768474,40387960
g1,910:15986927,40387960
x1,910:18799519,40387960
g1,910:19017972,40387960
x1,910:19928196,40387960
g1,910:20146649,40387960
x1,910:22442235,40387960
g1,910:22660688,40387960
x1,910:23918618,40387960
x1,910:24191684,40387960
g1,910:24410137,40387960
x1,910:25194751,40387960
g1,910:25413204,40387960
x1,910:27646894,40387960
g1,910:27865347,40387960
x1,910:31087538,40387960
g1,910:31378809,40387960
x1,910:32789658,40387960
g1,910:33008111,40387960
x1,910:33918335,40387960
g1,910:34136788,40387960
x1,910:36395966,40387960
g1,910:36614419,40387960
x1,910:37670280,40387960
k1,910:37890293,40387960:220013
)
(1,911:13024788,40387960:0,0,127431
(1,911:13024788,40387960:0,215040,0
g1,911:13680148,40387960
g1,911:38545653,40387960
(1,911:38545653,40387960:655360,215040,0
k1,911:38678767,40387960:133114
x1,911:39201013,40387960
)
k1,911:13024789,40387960:-26176224
)
)
(1,911:13024788,41174392:24865505,455111,127431
x1,911:14611715,41174392
x1,911:14952413,41174392
x1,910:17390542,41174392
g1,910:17608995,41174392
x1,910:18353150,41174392
g1,910:18571603,41174392
x1,910:20230256,41174392
g1,910:20448709,41174392
x1,910:22387096,41174392
g1,910:22605549,41174392
x1,910:23107629,41174392
x1,910:23555640,41174392
g1,910:23774093,41174392
x1,910:24814117,41174392
g1,910:25032570,41174392
x1,910:26685846,41174392
g1,910:26904299,41174392
x1,910:28598816,41174392
g1,910:28817269,41174392
x1,910:29498663,41174392
g1,910:29717116,41174392
x1,910:31764884,41174392
g1,910:31983337,41174392
x1,910:33425019,41174392
g1,910:33643472,41174392
x1,910:34898671,41174392
g1,910:35117124,41174392
x1,910:36985578,41174392
g1,910:37204031,41174392
x1,910:37885426,41174392
k1,910:37890293,41174392:4867
)
(1,911:13024788,41174392:0,0,127431
(1,911:13024788,41174392:0,215040,0
g1,911:13680148,41174392
g1,911:38545653,41174392
(1,911:38545653,41174392:655360,215040,0
k1,911:38678767,41174392:133114
x1,911:39201013,41174392
)
k1,911:13024789,41174392:-26176224
)
)
(1,911:13024788,41960824:24865505,455111,127431
x1,911:14029967,41960824
g1,910:14248420,41960824
x1,910:14607413,41960824
x1,910:15164106,41960824
x1,910:15612591,41960824
x1,910:16527765,41960824
g1,910:16746218,41960824
x1,910:18361684,41960824
g1,910:18652955,41960824
x1,910:19913018,41960824
g1,910:20131471,41960824
x1,910:21262298,41960824
g1,910:21480751,41960824
x1,910:21983340,41960824
x1,910:22647220,41960824
x1,910:23006213,41960824
x1,910:26133290,41960824
g1,910:26351743,41960824
x1,910:28130550,41960824
g1,910:28349003,41960824
x1,910:28783383,41960824
g1,910:29001836,41960824
x1,910:29324929,41960824
g1,910:29543382,41960824
x1,910:31876835,41960824
x1,910:32145823,41960824
g1,910:32364276,41960824
x1,910:33480742,41960824
g1,910:33699195,41960824
x1,910:34219735,41960824
g1,910:34438188,41960824
x1,910:37976060,41960824
k1,910:37890293,41960824:5328
)
(1,911:13024788,41960824:0,0,127431
(1,911:13024788,41960824:0,215040,0
g1,911:13680148,41960824
g1,911:38545653,41960824
(1,911:38545653,41960824:655360,215040,0
k1,911:38678767,41960824:133114
x1,911:39201013,41960824
)
k1,911:13024789,41960824:-26176224
)
)
(1,911:13024788,42747256:24865505,455111,127431
x1,911:15864689,42747256
g1,910:16083142,42747256
x1,910:17284639,42747256
g1,910:17503092,42747256
x1,910:18413316,42747256
g1,910:18631769,42747256
x1,910:20235584,42747256
g1,910:20454037,42747256
x1,910:21327853,42747256
x1,910:22183464,42747256
g1,910:22401917,42747256
x1,910:22842465,42747256
g1,910:23060918,42747256
x1,910:25882615,42747256
x1,910:27156930,42747256
g1,910:27375383,42747256
x1,910:27957927,42747256
x1,910:28303813,42747256
g1,910:28522266,42747256
x1,910:30346355,42747256
g1,910:30564808,42747256
x1,910:31147352,42747256
g1,910:31365805,42747256
x1,910:33515754,42747256
g1,910:33734207,42747256
x1,910:34644431,42747256
g1,910:34862884,42747256
x1,910:37393308,42747256
k1,910:37890293,42747256:588080
)
(1,911:13024788,42747256:0,0,127431
(1,911:13024788,42747256:0,215040,0
g1,911:13680148,42747256
g1,911:38545653,42747256
(1,911:38545653,42747256:655360,215040,0
k1,911:38678767,42747256:133114
x1,911:39201013,42747256
)
k1,911:13024789,42747256:-26176224
)
)
(1,911:13024788,43533688:24865505,455111,127431
x1,911:15684464,43533688
g1,910:15902917,43533688
x1,910:19516507,43533688
g1,910:19734960,43533688
x1,910:20390322,43533688
x1,910:20718003,43533688
x1,910:22485658,43533688
g1,910:22704111,43533688
x1,910:24147727,43533688
x1,910:24420793,43533688
g1,910:24639246,43533688
x1,910:25682363,43533688
g1,910:25900816,43533688
x1,910:26446951,43533688
g1,910:26665404,43533688
x1,910:27724905,43533688
g1,910:27943358,43533688
x1,910:29727398,43533688
x1,910:29964056,43533688
g1,910:30182509,43533688
x1,910:30546599,43533688
x1,910:33441115,43533688
k1,911:35602134,43533688:2288159
k1,911:37890293,43533688:2288159
)
(1,911:13024788,43533688:0,0,127431
(1,911:13024788,43533688:0,215040,0
g1,911:13680148,43533688
g1,911:38545653,43533688
(1,911:38545653,43533688:655360,215040,0
k1,911:38678767,43533688:133114
x1,911:39201013,43533688
)
k1,911:13024789,43533688:-26176224
)
)
h1,911:13024788,43533688:0,0,127431
(1,921:13024788,44320120:24865505,455111,127431
h1,920:13024788,44320120:932339,0,0
x1,920:15968725,44320120
x1,920:16096156,44320120
g1,920:16314609,44320120
x1,920:17224833,44320120
g1,920:17443286,44320120
x1,920:19738872,44320120
g1,920:19957325,44320120
x1,920:21215255,44320120
x1,920:21488321,44320120
g1,920:21706774,44320120
x1,920:22491388,44320120
g1,920:22709841,44320120
x1,920:23620065,44320120
g1,920:23838518,44320120
x1,920:25185651,44320120
x1,920:25458717,44320120
g1,920:25677170,44320120
x1,920:26469066,44320120
x1,920:26796747,44320120
x1,920:27328316,44320120
g1,920:27546769,44320120
x1,920:30159111,44320120
g1,920:30377564,44320120
x1,920:31327838,44320120
x1,920:32147039,44320120
g1,920:32365492,44320120
x1,920:32911627,44320120
g1,920:33130080,44320120
x1,920:34067612,44320120
g1,920:34286065,44320120
x1,920:35123472,44320120
g1,920:35341925,44320120
x1,920:37768583,44320120
k1,920:37890293,44320120:121710
)
(1,921:13024788,44320120:0,0,127431
(1,921:13024788,44320120:0,215040,0
g1,921:13680148,44320120
g1,921:38545653,44320120
(1,921:38545653,44320120:655360,215040,0
k1,921:38678767,44320120:133114
x1,921:39201013,44320120
)
k1,921:13024789,44320120:-26176224
)
)
(1,921:13024788,45106552:24865505,455111,127431
x1,921:13720199,45106552
g1,920:13938652,45106552
x1,920:14834312,45106552
x1,920:15655332,45106552
g1,920:15873785,45106552
x1,920:19117826,45106552
g1,920:19409097,45106552
x1,920:20537774,45106552
g1,920:20756227,45106552
x1,920:23015405,45106552
g1,920:23233858,45106552
x1,920:24289719,45106552
g1,920:24508172,45106552
x1,920:26119266,45106552
x1,920:26465152,45106552
x1,920:28940964,45106552
g1,920:29159417,45106552
x1,920:29914904,45106552
g1,920:30133357,45106552
x1,920:31817269,45106552
g1,920:32035722,45106552
x1,920:32911357,45106552
g1,920:33129810,45106552
x1,920:33639536,45106552
x1,920:34276692,45106552
g1,920:34495145,45106552
x1,920:36355643,45106552
g1,920:36574096,45106552
x1,920:37629957,45106552
k1,920:37890293,45106552:260336
)
(1,921:13024788,45106552:0,0,127431
(1,921:13024788,45106552:0,215040,0
g1,921:13680148,45106552
g1,921:38545653,45106552
(1,921:38545653,45106552:655360,215040,0
k1,921:38678767,45106552:133114
x1,921:39201013,45106552
)
k1,921:13024789,45106552:-26176224
)
)
]
(1,921:13024788,49020595:24865505,1290439,235932
(1,921:13024788,49020595:24865505,1290439,235932
g1,921:2368143,49020595
(1,921:2368143,49020595:35522150,1290439,235932
[1,921:2368143,49020595:35522150,1290439,235932
(1,921:2368143,49020595:35522150,550500,235932
(1,921:2368143,49020595:0,550500,235932
[1,921:2368143,49020595:35522150,550500,235932
(1,921:2368143,49020595:35522150,550500,235932
h1,921:2368143,49020595:0,0,0
x1,921:4288714,49020595
x1,921:4634599,49020595
x1,921:5200758,49020595
g1,921:5419211,49020595
x1,921:6256618,49020595
g1,921:6475071,49020595
x1,921:7785795,49020595
r1,921:7785795,49020595:0,786432,235932
k1,921:22838044,49020595:15052249
k1,921:37890293,49020595:15052249
)
]
k1,921:2368141,49020595:-35522152
)
g1,921:2368143,49020595
[1,921:2368143,49020595:35522150,0,0
(1,921:2368143,49020595:35522150,0,0
k1,921:20129219,49020595:17761076
h1,921:20129219,49020595:0,0,0
g1,921:20129219,49020595
k1,921:37890295,49020595:17761076
)
]
g1,921:37890293,49020595
(1,921:37890293,49020595:0,550500,235932
k1,921:2368141,49020595:-35522152
[1,921:2368141,49020595:35522150,550500,235932
(1,921:2368141,49020595:35522150,550500,235932
k1,921:36268269,49020595:33900128
h1,921:36251885,49020595:0,0,0
x1,921:37234928,49020595
x1,921:37890290,49020595
r1,921:37890290,49020595:0,786432,235932
g1,921:37890290,49020595
g1,921:37890290,49020595
)
]
)
)
]
)
g1,921:37890293,49020595
)
)
]
]
]
!18372
}28
!11
{29
[1,933:4736286,49020595:33154007,44284309,235932
(1,933:4736286,4736286:0,0,0
[1,933:0,4736286:0,0,0
(1,933:0,0:0,0,0
g1,933:0,0
)
]
)
[1,933:4736286,4736286:0,0,0
(1,933:4736286,1535259:0,0,0
k1,933:4736286,1535259:-8222721
)
]
[1,933:4736286,49020595:33154007,44284309,235932
[1,933:13024788,49020595:24865505,47419555,235932
[1,933:13024788,2387472:24865505,786432,0
(1,933:13024788,2387472:24865505,0,0
(1,933:13024788,2387472:24865505,0,0
g1,933:2368143,2387472
(1,933:2368143,2387472:35522150,0,0
[1,933:2368143,2387472:35522150,0,0
(1,933:2368143,2387472:35522150,0,0
(1,933:2368143,2387472:0,0,0
[1,933:2368143,2387472:35522150,0,0
(1,933:2368143,2387472:35522150,0,0
h1,933:2368143,2387472:0,0,0
k1,933:20129219,2387472:17761076
k1,933:37890295,2387472:17761076
)
]
k1,933:2368141,2387472:-35522152
)
g1,933:2368143,2387472
[1,933:2368143,2387472:35522150,0,0
(1,933:2368143,2387472:35522150,0,0
k1,933:20129219,2387472:17761076
h1,933:20129219,2387472:0,0,0
g1,933:20129219,2387472
k1,933:37890295,2387472:17761076
)
]
g1,933:37890293,2387472
(1,933:37890293,2387472:0,0,0
k1,933:2368141,2387472:-35522152
[1,933:2368141,2387472:35522150,0,0
(1,933:2368141,2387472:35522150,0,0
k1,933:37890293,2387472:35522152
h1,933:37890293,2387472:0,0,0
g1,933:37890293,2387472
g1,933:37890293,2387472
)
]
)
)
]
)
g1,933:37890293,2387472
)
)
]
[1,933:13024788,45468380:24865505,41442508,0
[1,899:13024788,18864580:24865505,14838708,0
[1,899:13024788,18864580:24865505,14838708,0
(1,897:13024788,18012612:24865505,13986740,0
k1,897:14268140,18012612:1243352
h1,896:14268140,18012612:0,0,0
(1,896:14268140,18012612:22378802,13986740,0
(1,896:14268140,18012612:22378839,13986774,0
(1,896:14268140,18012612:22378839,13986774,0
(1,896:14268140,18012612:0,13986774,0
(1,896:14268140,18012612:0,23681434,0
(1,896:14268140,18012612:37890294,23681434,0
)
k1,896:14268138,18012612:-37890296
)
)
g1,896:36646979,18012612
)
)
)
g1,897:36646942,18012612
k1,897:37890293,18012612:1243351
)
(1,897:13024788,18628648:24865505,550500,235932
h1,897:13024788,18628648:0,0,0
g1,897:13024788,18628648
[1,897:13024788,18628648:24865505,550500,235932
(1,897:13024788,18628648:24865505,550500,235932
h1,897:13024788,18628648:0,0,0
x1,897:14085191,18628648
g1,897:14336411,18628648
x1,897:15299421,18628648
g1,897:15634381,18628648
r1,933:15634381,18628648:0,786432,235932
g1,897:15634381,18628648
x1,897:18533423,18628648
g1,897:18784643,18628648
x1,897:20455803,18628648
x1,897:20780296,18628648
g1,897:21031516,18628648
x1,897:21949016,18628648
g1,897:22200236,18628648
x1,897:24314671,18628648
x1,897:25964895,18628648
g1,897:26216115,18628648
x1,897:27900017,18628648
g1,897:28151237,18628648
x1,897:31170608,18628648
r1,933:31170608,18628648:0,235932,235932
k1,897:34530451,18628648:3359843
k1,897:37890293,18628648:3359842
)
]
g1,897:37890293,18628648
g1,897:37890293,18628648
)
]
]
[1,908:13024788,31692371:24865505,12041359,0
[1,908:13024788,31692371:24865505,12041359,0
(1,906:13024788,30840403:24865505,11189391,0
k1,906:14268140,30840403:1243352
h1,905:14268140,30840403:0,0,0
(1,905:14268140,30840403:22378802,11189391,0
(1,905:14268140,30840403:22378839,11189419,0
(1,905:14268140,30840403:22378839,11189419,0
(1,905:14268140,30840403:0,11189419,0
(1,905:14268140,30840403:0,18945147,0
(1,905:14268140,30840403:37890294,18945147,0
)
k1,905:14268138,30840403:-37890296
)
)
g1,905:36646979,30840403
)
)
)
g1,906:36646942,30840403
k1,906:37890293,30840403:1243351
)
(1,906:13024788,31456439:24865505,550500,235932
h1,906:13024788,31456439:0,0,0
g1,906:13024788,31456439
[1,906:13024788,31456439:24865505,550500,235932
(1,906:13024788,31456439:24865505,550500,235932
h1,906:13024788,31456439:0,0,0
x1,906:14085191,31456439
g1,906:14336411,31456439
x1,906:15299421,31456439
g1,906:15634381,31456439
r1,933:15634381,31456439:0,786432,235932
g1,906:15634381,31456439
x1,906:16158666,31456439
x1,906:18405537,31456439
g1,906:18656757,31456439
x1,906:20327917,31456439
x1,906:20949686,31456439
g1,906:21200906,31456439
x1,906:22118406,31456439
g1,906:22369626,31456439
x1,906:24279807,31456439
g1,906:24531027,31456439
x1,906:26214929,31456439
g1,906:26466149,31456439
x1,906:27471029,31456439
x1,906:28465442,31456439
r1,933:28465442,31456439:0,235932,235932
k1,906:33177868,31456439:4712426
k1,906:37890293,31456439:4712425
)
]
g1,906:37890293,31456439
g1,906:37890293,31456439
)
]
]
(1,921:13024788,33658451:24865505,455111,127431
x1,921:15448973,33658451
g1,920:15667426,33658451
x1,920:16868922,33658451
x1,920:18088622,33658451
g1,920:18307075,33658451
x1,920:20027397,33658451
g1,920:20245850,33658451
x1,920:21156074,33658451
g1,920:21374527,33658451
x1,920:23675573,33658451
g1,920:23894026,33658451
x1,920:24949887,33658451
g1,920:25168340,33658451
x1,920:27067067,33658451
g1,920:27285520,33658451
x1,920:29544698,33658451
g1,920:29763151,33658451
x1,920:31008336,33658451
g1,920:31299607,33658451
x1,920:32577561,33658451
g1,920:32796014,33658451
x1,920:35344641,33658451
g1,920:35563094,33658451
x1,920:36364091,33658451
x1,920:36691772,33658451
g1,920:36910225,33658451
x1,920:37438156,33658451
k1,920:37890293,33658451:452137
)
(1,921:13024788,33658451:0,0,127431
(1,921:13024788,33658451:0,215040,0
g1,921:13680148,33658451
g1,921:38545653,33658451
(1,921:38545653,33658451:655360,215040,0
k1,921:38678767,33658451:133114
x1,921:39201013,33658451
)
k1,921:13024789,33658451:-26176224
)
)
(1,921:13024788,34444883:24865505,455111,127431
x1,921:14701422,34444883
x1,920:15029103,34444883
x1,920:16503665,34444883
x1,920:16740323,34444883
g1,920:16958776,34444883
x1,920:18233090,34444883
g1,920:18451543,34444883
x1,920:21327854,34444883
g1,920:21546307,34444883
x1,920:23002667,34444883
g1,920:23221120,34444883
x1,920:25405658,34444883
g1,920:25624111,34444883
x1,920:26898425,34444883
g1,920:27116878,34444883
x1,920:28027102,34444883
g1,920:28245555,34444883
x1,920:29119371,34444883
x1,920:30415530,34444883
g1,920:30633983,34444883
x1,920:30998073,34444883
x1,920:31343959,34444883
x1,920:31946528,34444883
g1,920:32164981,34444883
x1,920:35317999,34444883
k1,920:37890293,34444883:2572294
)
(1,921:13024788,34444883:0,0,127431
(1,921:13024788,34444883:0,215040,0
g1,921:13680148,34444883
g1,921:38545653,34444883
(1,921:38545653,34444883:655360,215040,0
k1,921:38678767,34444883:133114
x1,921:39201013,34444883
)
k1,921:13024789,34444883:-26176224
)
)
(1,921:13024788,35231315:24865505,455111,127431
x1,921:13381596,35231315
x1,920:16668160,35231315
k1,920:16882609,35231315:214449
x1,920:20140262,35231315
k1,920:20353710,35231315:213448
x1,920:21531177,35231315
k1,920:21744625,35231315:213448
x1,920:22426128,35231315
k1,920:22639576,35231315:213448
x1,920:25743805,35231315
k1,920:25957254,35231315:213449
x1,920:27491528,35231315
x1,920:29721941,35231315
k1,920:29935389,35231315:213448
x1,920:33118115,35231315
k1,920:33331563,35231315:213448
x1,920:33763300,35231315
k1,920:33976748,35231315:213448
x1,920:34547641,35231315
x1,920:34886973,35231315
k1,920:35100421,35231315:213448
x1,920:37623052,35231315
x1,920:37890293,35231315
k1,920:37890293,35231315:0
)
(1,921:13024788,35231315:0,0,127431
(1,921:13024788,35231315:0,215040,0
g1,921:13680148,35231315
g1,921:38545653,35231315
(1,921:38545653,35231315:655360,215040,0
k1,921:38678767,35231315:133114
x1,921:39201013,35231315
)
k1,921:13024789,35231315:-26176224
)
)
(1,921:13024788,36017747:24865505,455111,127431
x1,921:13809402,36017747
g1,920:14027855,36017747
x1,920:15087356,36017747
g1,920:15305809,36017747
x1,920:17654188,36017747
g1,920:17872641,36017747
x1,920:19875134,36017747
g1,920:20093587,36017747
x1,920:22971716,36017747
g1,920:23190169,36017747
x1,920:24559147,36017747
g1,920:24777600,36017747
x1,920:26816503,36017747
g1,920:27034956,36017747
x1,920:27617500,36017747
g1,920:27835953,36017747
x1,920:28200043,36017747
x1,920:30375477,36017747
x1,920:30612135,36017747
g1,920:30830588,36017747
x1,920:34418694,36017747
k1,921:36090924,36017747:1799370
k1,921:37890293,36017747:1799369
)
(1,921:13024788,36017747:0,0,127431
(1,921:13024788,36017747:0,215040,0
g1,921:13680148,36017747
g1,921:38545653,36017747
(1,921:38545653,36017747:655360,215040,0
k1,921:38678767,36017747:133114
x1,921:39201013,36017747
)
k1,921:13024789,36017747:-26176224
)
)
h1,921:13024788,36017747:0,0,127431
(1,929:13024788,37852297:24865505,546132,152916
(1,929:13024788,37852297:0,0,0
g1,929:13024788,37852297
)
(1,929:13024788,37852297:0,0,0
(1,929:13024788,37852297:0,0,0
(1,929:13024788,36934793:0,0,0
)
)
g1,929:13024788,37852297
)
x1,929:16588308,37852297
x1,929:17030676,37852297
g1,929:17325588,37852297
x1,929:20571715,37852297
g1,929:20866627,37852297
x1,929:21940690,37852297
g1,929:22235602,37852297
x1,929:23898124,37852297
x1,929:25506031,37852297
g1,929:25800943,37852297
x1,929:29198803,37852297
g1,929:29493715,37852297
x1,929:30775309,37852297
x1,929:31940848,37852297
g1,929:32235760,37852297
x1,929:34497207,37852297
x1,929:36572058,37852297
x1,929:36891546,37852297
k1,929:37378976,37852297:511318
k1,929:37890293,37852297:511317
)
(1,929:13024788,37852297:0,0,152916
(1,929:13024788,37852297:0,215040,0
g1,929:13680148,37852297
g1,929:38545653,37852297
(1,929:38545653,37852297:655360,215040,0
k1,929:38678767,37852297:133114
x1,929:39201013,37852297
)
k1,929:13024789,37852297:-26176224
)
)
h1,929:13024788,37852297:0,0,152916
(1,931:13024788,39061981:24865505,455111,127431
x1,931:15645432,39061981
x1,930:15968271,39061981
k1,930:16186008,39061981:217737
x1,930:16652698,39061981
x1,930:17212470,39061981
k1,930:17430206,39061981:217736
x1,930:18058443,39061981
x1,930:20104190,39061981
k1,930:20321927,39061981:217737
x1,930:20896315,39061981
k1,930:21114052,39061981:217737
x1,930:23915986,39061981
k1,930:24133723,39061981:217737
x1,930:25031204,39061981
k1,930:25248940,39061981:217736
x1,930:27639829,39061981
x1,930:27962668,39061981
k1,930:28180405,39061981:217737
x1,930:28700945,39061981
k1,930:28918682,39061981:217737
x1,930:30426450,39061981
x1,930:31610871,39061981
k1,930:31828608,39061981:217737
x1,930:32726089,39061981
k1,930:32943825,39061981:217736
x1,930:34955977,39061981
k1,930:35173714,39061981:217737
x1,930:36035296,39061981
x1,930:37134067,39061981
k1,930:37351804,39061981:217737
x1,930:37890293,39061981
k1,930:37890293,39061981:0
)
(1,931:13024788,39061981:0,0,127431
(1,931:13024788,39061981:0,215040,0
g1,931:13680148,39061981
g1,931:38545653,39061981
(1,931:38545653,39061981:655360,215040,0
k1,931:38678767,39061981:133114
x1,931:39201013,39061981
)
k1,931:13024789,39061981:-26176224
)
)
(1,931:13024788,39848413:24865505,455111,127431
x1,931:14300921,39848413
x1,931:14774237,39848413
x1,930:15886531,39848413
g1,930:16104984,39848413
x1,930:18107477,39848413
g1,930:18325930,39848413
x1,930:18981291,39848413
x1,930:21640967,39848413
x1,930:22318173,39848413
g1,930:22536626,39848413
x1,930:25871689,39848413
g1,930:26090142,39848413
x1,930:27586550,39848413
g1,930:27805003,39848413
x1,930:29079317,39848413
g1,930:29297770,39848413
x1,930:32580038,39848413
g1,930:32798491,39848413
x1,930:36912707,39848413
k1,930:37890293,39848413:977586
)
(1,931:13024788,39848413:0,0,127431
(1,931:13024788,39848413:0,215040,0
g1,931:13680148,39848413
g1,931:38545653,39848413
(1,931:38545653,39848413:655360,215040,0
k1,931:38678767,39848413:133114
x1,931:39201013,39848413
)
k1,931:13024789,39848413:-26176224
)
)
(1,931:13024788,40634845:24865505,455111,127431
x1,931:15620744,40634845
g1,930:15839197,40634845
x1,930:16753061,40634845
x1,930:17098946,40634845
g1,930:17317399,40634845
x1,930:17903583,40634845
g1,930:18122036,40634845
x1,930:20401239,40634845
g1,930:20619692,40634845
x1,930:22403732,40634845
g1,930:22622185,40634845
x1,930:25156249,40634845
g1,930:25374702,40634845
x1,930:27267969,40634845
g1,930:27486422,40634845
x1,930:29270462,40634845
g1,930:29488915,40634845
x1,930:31884624,40634845
g1,930:32103077,40634845
x1,930:33158938,40634845
g1,930:33377391,40634845
x1,930:34651704,40634845
g1,930:34870157,40634845
x1,930:37076539,40634845
k1,930:37890293,40634845:940894
)
(1,931:13024788,40634845:0,0,127431
(1,931:13024788,40634845:0,215040,0
g1,931:13680148,40634845
g1,931:38545653,40634845
(1,931:38545653,40634845:655360,215040,0
k1,931:38678767,40634845:133114
x1,931:39201013,40634845
)
k1,931:13024789,40634845:-26176224
)
)
(1,931:13024788,41421277:24865505,455111,127431
x1,931:14129872,41421277
g1,930:14348325,41421277
x1,930:17202785,41421277
x1,930:17439443,41421277
g1,930:17657896,41421277
x1,930:18185827,41421277
x1,930:19773257,41421277
g1,930:19991710,41421277
x1,930:20683481,41421277
g1,930:20901934,41421277
x1,930:22050638,41421277
g1,930:22269091,41421277
x1,930:25407544,41421277
g1,930:25625997,41421277
x1,930:26153928,41421277
g1,930:26372381,41421277
x1,930:30486597,41421277
g1,930:30705050,41421277
x1,930:33526745,41421277
g1,930:33818016,41421277
x1,930:36350258,41421277
k1,930:37890293,41421277:1540035
)
(1,931:13024788,41421277:0,0,127431
(1,931:13024788,41421277:0,215040,0
g1,931:13680148,41421277
g1,931:38545653,41421277
(1,931:38545653,41421277:655360,215040,0
k1,931:38678767,41421277:133114
x1,931:39201013,41421277
)
k1,931:13024789,41421277:-26176224
)
)
(1,931:13024788,42207709:24865505,455111,127431
x1,931:15081895,42207709
x1,930:15209326,42207709
g1,930:15427779,42207709
x1,930:17686957,42207709
g1,930:17905410,42207709
x1,930:19361769,42207709
g1,930:19580222,42207709
x1,930:21894013,42207709
g1,930:22112466,42207709
x1,930:25301890,42207709
x1,930:25797051,42207709
g1,930:26015504,42207709
x1,930:27874183,42207709
g1,930:28092636,42207709
x1,930:28966452,42207709
x1,930:29822063,42207709
g1,930:30040516,42207709
x1,930:32299694,42207709
g1,930:32518147,42207709
x1,930:33574008,42207709
g1,930:33792461,42207709
x1,930:36506748,42207709
g1,930:36725201,42207709
x1,930:37781062,42207709
k1,930:37890293,42207709:109231
)
(1,931:13024788,42207709:0,0,127431
(1,931:13024788,42207709:0,215040,0
g1,931:13680148,42207709
g1,931:38545653,42207709
(1,931:38545653,42207709:655360,215040,0
k1,931:38678767,42207709:133114
x1,931:39201013,42207709
)
k1,931:13024789,42207709:-26176224
)
)
(1,931:13024788,42994141:24865505,455111,127431
x1,931:14280899,42994141
g1,930:14499352,42994141
x1,930:15373168,42994141
x1,930:16228779,42994141
g1,930:16447232,42994141
x1,930:17652367,42994141
g1,930:17870820,42994141
x1,930:18457004,42994141
g1,930:18675457,42994141
x1,930:19625731,42994141
x1,930:20444932,42994141
g1,930:20663385,42994141
x1,930:21209520,42994141
g1,930:21427973,42994141
x1,930:21901289,42994141
x1,930:23011762,42994141
g1,930:23230215,42994141
x1,930:23739941,42994141
g1,930:24031212,42994141
x1,930:25709663,42994141
g1,930:25928116,42994141
x1,930:28008887,42994141
g1,930:28227340,42994141
x1,930:30575718,42994141
x1,930:31376715,42994141
g1,930:31595168,42994141
x1,930:33852524,42994141
g1,930:34070977,42994141
x1,930:36366561,42994141
g1,930:36585014,42994141
x1,930:37495237,42994141
x1,930:37841122,42994141
k1,930:37890293,42994141:49171
)
(1,931:13024788,42994141:0,0,127431
(1,931:13024788,42994141:0,215040,0
g1,931:13680148,42994141
g1,931:38545653,42994141
(1,931:38545653,42994141:655360,215040,0
k1,931:38678767,42994141:133114
x1,931:39201013,42994141
)
k1,931:13024789,42994141:-26176224
)
)
(1,931:13024788,43780573:24865505,455111,127431
x1,931:13891614,43780573
x1,930:14740526,43780573
k1,930:14958510,43780573:217984
x1,930:15933688,43780573
k1,930:16151672,43780573:217984
x1,930:16837909,43780573
x1,930:18266510,43780573
k1,930:18484493,43780573:217983
x1,930:20525144,43780573
x1,930:21319588,43780573
k1,930:21537572,43780573:217984
x1,930:22079338,43780573
k1,930:22297322,43780573:217984
x1,930:24471607,43780573
k1,930:24689591,43780573:217984
x1,930:25953710,43780573
k1,930:26171694,43780573:217984
x1,930:28158169,43780573
k1,930:28376153,43780573:217984
x1,930:30147726,43780573
x1,930:30998152,43780573
k1,930:31216135,43780573:217983
x1,930:33238727,43780573
x1,930:33563641,43780573
x1,930:33689616,43780573
k1,930:33907694,43780573:218078
x1,930:35068877,43780573
x1,930:36318695,43780573
k1,930:36536679,43780573:217984
x1,930:37981388,43780573
k1,930:37890293,43780573:0
)
(1,931:13024788,43780573:0,0,127431
(1,931:13024788,43780573:0,215040,0
g1,931:13680148,43780573
g1,931:38545653,43780573
(1,931:38545653,43780573:655360,215040,0
k1,931:38678767,43780573:133114
x1,931:39201013,43780573
)
k1,931:13024789,43780573:-26176224
)
)
(1,931:13024788,44567005:24865505,455111,127431
x1,931:14080649,44567005
g1,930:14299102,44567005
x1,930:16525510,44567005
k1,931:27144332,44567005:10745962
k1,931:37890294,44567005:10745962
)
(1,931:13024788,44567005:0,0,127431
(1,931:13024788,44567005:0,215040,0
g1,931:13680148,44567005
g1,931:38545653,44567005
(1,931:38545653,44567005:655360,215040,0
k1,931:38678767,44567005:133114
x1,931:39201013,44567005
)
k1,931:13024789,44567005:-26176224
)
)
h1,931:13024788,44567005:0,0,127431
(1,933:13024788,45353437:24865505,455111,127431
h1,932:13024788,45353437:932339,0,0
x1,932:16543982,45353437
g1,932:16762435,45353437
x1,932:18819542,45353437
g1,932:19037995,45353437
x1,932:20592656,45353437
g1,932:20811109,45353437
x1,932:21393653,45353437
g1,932:21612106,45353437
x1,932:22522330,45353437
g1,932:22740783,45353437
x1,932:23068464,45353437
x1,932:23396145,45353437
x1,932:24872527,45353437
g1,932:25090980,45353437
x1,932:26365294,45353437
g1,932:26583747,45353437
x1,932:28935765,45353437
g1,932:29154218,45353437
x1,932:29938832,45353437
g1,932:30157285,45353437
x1,932:30484966,45353437
g1,932:30703419,45353437
x1,932:31577235,45353437
x1,932:32432846,45353437
g1,932:32651299,45353437
x1,932:33233843,45353437
g1,932:33452296,45353437
x1,932:35857107,45353437
g1,932:36075560,45353437
x1,932:36403241,45353437
k1,932:37890293,45353437:1487052
)
(1,933:13024788,45353437:0,0,127431
(1,933:13024788,45353437:0,215040,0
g1,933:13680148,45353437
g1,933:38545653,45353437
(1,933:38545653,45353437:655360,215040,0
k1,933:38678767,45353437:133114
x1,933:39201013,45353437
)
k1,933:13024789,45353437:-26176224
)
)
]
(1,933:13024788,49020595:24865505,1290439,235932
(1,933:13024788,49020595:24865505,1290439,235932
g1,933:2368143,49020595
(1,933:2368143,49020595:35522150,1290439,235932
[1,933:2368143,49020595:35522150,1290439,235932
(1,933:2368143,49020595:35522150,550500,235932
(1,933:2368143,49020595:0,550500,235932
[1,933:2368143,49020595:35522150,550500,235932
(1,933:2368143,49020595:35522150,550500,235932
h1,933:2368143,49020595:0,0,0
x1,933:4288714,49020595
x1,933:4634599,49020595
x1,933:5200758,49020595
g1,933:5419211,49020595
x1,933:6256618,49020595
g1,933:6475071,49020595
x1,933:7785795,49020595
r1,933:7785795,49020595:0,786432,235932
k1,933:22838044,49020595:15052249
k1,933:37890293,49020595:15052249
)
]
k1,933:2368141,49020595:-35522152
)
g1,933:2368143,49020595
[1,933:2368143,49020595:35522150,0,0
(1,933:2368143,49020595:35522150,0,0
k1,933:20129219,49020595:17761076
h1,933:20129219,49020595:0,0,0
g1,933:20129219,49020595
k1,933:37890295,49020595:17761076
)
]
g1,933:37890293,49020595
(1,933:37890293,49020595:0,550500,235932
k1,933:2368141,49020595:-35522152
[1,933:2368141,49020595:35522150,550500,235932
(1,933:2368141,49020595:35522150,550500,235932
k1,933:36268269,49020595:33900128
h1,933:36251885,49020595:0,0,0
x1,933:37234928,49020595
x1,933:37890290,49020595
r1,933:37890290,49020595:0,786432,235932
g1,933:37890290,49020595
g1,933:37890290,49020595
)
]
)
)
]
)
g1,933:37890293,49020595
)
)
]
]
]
!19432
}29
!11
{30
[1,935:4736286,49020595:33154007,44284309,235932
(1,935:4736286,4736286:0,0,0
[1,935:0,4736286:0,0,0
(1,935:0,0:0,0,0
g1,935:0,0
)
]
)
[1,935:4736286,4736286:0,0,0
(1,935:4736286,1535259:0,0,0
k1,935:4736286,1535259:-8222721
)
]
[1,935:4736286,49020595:33154007,44284309,235932
[1,935:13024788,49020595:24865505,47419555,235932
[1,935:13024788,2387472:24865505,786432,0
(1,935:13024788,2387472:24865505,0,0
(1,935:13024788,2387472:24865505,0,0
g1,935:2368143,2387472
(1,935:2368143,2387472:35522150,0,0
[1,935:2368143,2387472:35522150,0,0
(1,935:2368143,2387472:35522150,0,0
(1,935:2368143,2387472:0,0,0
[1,935:2368143,2387472:35522150,0,0
(1,935:2368143,2387472:35522150,0,0
h1,935:2368143,2387472:0,0,0
k1,935:20129219,2387472:17761076
k1,935:37890295,2387472:17761076
)
]
k1,935:2368141,2387472:-35522152
)
g1,935:2368143,2387472
[1,935:2368143,2387472:35522150,0,0
(1,935:2368143,2387472:35522150,0,0
k1,935:20129219,2387472:17761076
h1,935:20129219,2387472:0,0,0
g1,935:20129219,2387472
k1,935:37890295,2387472:17761076
)
]
g1,935:37890293,2387472
(1,935:37890293,2387472:0,0,0
k1,935:2368141,2387472:-35522152
[1,935:2368141,2387472:35522150,0,0
(1,935:2368141,2387472:35522150,0,0
k1,935:37890293,2387472:35522152
h1,935:37890293,2387472:0,0,0
g1,935:37890293,2387472
g1,935:37890293,2387472
)
]
)
)
]
)
g1,935:37890293,2387472
)
)
]
[1,935:13024788,45468380:24865505,41442508,0
[1,917:13024788,18864580:24865505,14838708,0
[1,917:13024788,18864580:24865505,14838708,0
(1,915:13024788,18012612:24865505,13986740,0
k1,915:14268140,18012612:1243352
h1,914:14268140,18012612:0,0,0
(1,914:14268140,18012612:22378802,13986740,0
(1,914:14268140,18012612:22378839,13986774,0
(1,914:14268140,18012612:22378839,13986774,0
(1,914:14268140,18012612:0,13986774,0
(1,914:14268140,18012612:0,23681434,0
(1,914:14268140,18012612:37890294,23681434,0
)
k1,914:14268138,18012612:-37890296
)
)
g1,914:36646979,18012612
)
)
)
g1,915:36646942,18012612
k1,915:37890293,18012612:1243351
)
(1,915:13024788,18628648:24865505,550500,235932
h1,915:13024788,18628648:0,0,0
g1,915:13024788,18628648
[1,915:13024788,18628648:24865505,550500,235932
(1,915:13024788,18628648:24865505,550500,235932
h1,915:13024788,18628648:0,0,0
x1,915:14085191,18628648
g1,915:14336411,18628648
x1,915:15299421,18628648
g1,915:15634381,18628648
r1,935:15634381,18628648:0,786432,235932
g1,915:15634381,18628648
x1,915:18533423,18628648
g1,915:18784643,18628648
x1,915:20455803,18628648
x1,915:21077572,18628648
g1,915:21328792,18628648
x1,915:22246292,18628648
g1,915:22497512,18628648
x1,915:25048486,18628648
g1,915:25299706,18628648
x1,915:28842454,18628648
g1,915:29093674,18628648
x1,915:30185935,18628648
x1,915:31180348,18628648
r1,935:31180348,18628648:0,235932,235932
k1,915:34535321,18628648:3354973
k1,915:37890293,18628648:3354972
)
]
g1,915:37890293,18628648
g1,915:37890293,18628648
)
]
]
[1,927:13024788,34489720:24865505,14838708,0
[1,927:13024788,34489720:24865505,14838708,0
(1,925:13024788,33637752:24865505,13986740,0
k1,925:14268140,33637752:1243352
h1,924:14268140,33637752:0,0,0
(1,924:14268140,33637752:22378802,13986740,0
```
