## Supplementary material for "Machine Learning Models for Predicting Stroke Risk Among Patients with Coronary Heart Disease": Latex Files: Manuscript.synctex (part 2 of 2)

```
(1,924:14268140,33637752:22378839,13986774,0
(1,924:14268140,33637752:22378839,13986774,0
(1,924:14268140,33637752:0,13986774,0
(1,924:14268140,33637752:0,23681434,0
(1,924:14268140,33637752:37890294,23681434,0
)
k1,924:14268138,33637752:-37890296
)
)
g1,924:36646979,33637752
)
)
)
g1,925:36646942,33637752
k1,925:37890293,33637752:1243351
)
(1,925:13024788,34253788:24865505,550500,235932
h1,925:13024788,34253788:0,0,0
g1,925:13024788,34253788
[1,925:13024788,34253788:24865505,550500,235932
(1,925:13024788,34253788:24865505,550500,235932
h1,925:13024788,34253788:0,0,0
x1,925:14085191,34253788
g1,925:14336411,34253788
x1,925:15299421,34253788
g1,925:15634381,34253788
r1,935:15634381,34253788:0,786432,235932
g1,925:15634381,34253788
g1,925:15885601,34253788
x1,925:18784643,34253788
g1,925:19035863,34253788
x1,925:20707023,34253788
x1,925:21031516,34253788
g1,925:21282736,34253788
x1,925:22200236,34253788
g1,925:22451456,34253788
x1,925:24014753,34253788
x1,925:24339246,34253788
g1,925:24590466,34253788
x1,925:25492945,34253788
x1,925:25869775,34253788
x1,925:26491544,34253788
g1,925:26742764,34253788
x1,925:29762135,34253788
r1,935:29762135,34253788:0,235932,235932
k1,925:33826214,34253788:4064079
k1,925:37890293,34253788:4064079
)
]
g1,925:37890293,34253788
g1,925:37890293,34253788
)
]
]
(1,933:13024788,36455800:24865505,455111,127431
x1,933:15902917,36455800
g1,932:16121370,36455800
x1,932:16905984,36455800
g1,932:17124437,36455800
x1,932:17452118,36455800
g1,932:17670571,36455800
x1,932:19276206,36455800
g1,932:19494659,36455800
x1,932:21278699,36455800
x1,932:21697402,36455800
g1,932:21988673,36455800
x1,932:22725955,36455800
x1,932:23181066,36455800
g1,932:23399519,36455800
x1,932:25456626,36455800
g1,932:25675079,36455800
x1,932:26115627,36455800
g1,932:26334080,36455800
x1,932:27797718,36455800
x1,932:28726147,36455800
g1,932:28944600,36455800
x1,932:29729214,36455800
g1,932:29947667,36455800
x1,932:30861531,36455800
g1,932:31079984,36455800
x1,932:32507213,36455800
g1,932:32725666,36455800
x1,932:33639530,36455800
x1,932:33985415,36455800
g1,932:34203868,36455800
x1,932:34790052,36455800
k1,932:37890293,36455800:3100241
)
(1,933:13024788,36455800:0,0,127431
(1,933:13024788,36455800:0,215040,0
g1,933:13680148,36455800
g1,933:38545653,36455800
(1,933:38545653,36455800:655360,215040,0
k1,933:38678767,36455800:133114
x1,933:39201013,36455800
)
k1,933:13024789,36455800:-26176224
)
)
(1,933:13024788,37242232:24865505,455111,127431
x1,933:13388878,37242232
x1,932:14280899,37242232
x1,932:14736010,37242232
x1,932:15482394,37242232
x1,932:16649300,37242232
g1,932:16867753,37242232
x1,932:19676703,37242232
g1,932:19895156,37242232
x1,932:21535380,37242232
g1,932:21753833,37242232
x1,932:23104606,37242232
x1,932:24144083,37242232
g1,932:24362536,37242232
x1,932:25418397,37242232
g1,932:25636850,37242232
x1,932:27530117,37242232
g1,932:27748570,37242232
x1,932:29532610,37242232
g1,932:29751063,37242232
x1,932:33177148,37242232
g1,932:33395601,37242232
x1,932:34597098,37242232
g1,932:34815551,37242232
x1,932:36803479,37242232
k1,932:37890293,37242232:1086814
)
(1,933:13024788,37242232:0,0,127431
(1,933:13024788,37242232:0,215040,0
g1,933:13680148,37242232
g1,933:38545653,37242232
(1,933:38545653,37242232:655360,215040,0
k1,933:38678767,37242232:133114
x1,933:39201013,37242232
)
k1,933:13024789,37242232:-26176224
)
)
(1,933:13024788,38028664:24865505,455111,127431
x1,933:14300921,38028664
x1,933:15575235,38028664
g1,932:15793688,38028664
x1,932:16964235,38028664
x1,932:18664533,38028664
g1,932:18955804,38028664
x1,932:20084481,38028664
g1,932:20302934,38028664
x1,932:22168892,38028664
g1,932:22387345,38028664
x1,932:23337619,38028664
x1,932:23792730,38028664
g1,932:24011183,38028664
x1,932:25212680,38028664
g1,932:25431133,38028664
x1,932:26818315,38028664
g1,932:27036768,38028664
x1,932:27910584,38028664
x1,932:29024698,38028664
g1,932:29243151,38028664
x1,932:29934922,38028664
x1,932:30262603,38028664
x1,932:30535669,38028664
g1,932:30754122,38028664
x1,932:34473296,38028664
x1,932:35292498,38028664
x1,932:35747609,38028664
k1,932:37890293,38028664:2142684
)
(1,933:13024788,38028664:0,0,127431
(1,933:13024788,38028664:0,215040,0
g1,933:13680148,38028664
g1,933:38545653,38028664
(1,933:38545653,38028664:655360,215040,0
k1,933:38678767,38028664:133114
x1,933:39201013,38028664
)
k1,933:13024789,38028664:-26176224
)
)
(1,933:13024788,38815096:24865505,455111,127431
x1,933:15557030,38815096
g1,932:15775483,38815096
x1,932:17490345,38815096
g1,932:17708798,38815096
x1,932:18983112,38815096
g1,932:19201565,38815096
x1,932:20111789,38815096
g1,932:20330242,38815096
x1,932:22727771,38815096
g1,932:22946224,38815096
x1,932:23419540,38815096
x1,932:24204151,38815096
g1,932:24422604,38815096
x1,932:25478465,38815096
g1,932:25696918,38815096
x1,932:28220060,38815096
[1,932:28259380,38815096:196610,26214,0
]
x1,932:29912349,38815096
g1,932:30130802,38815096
x1,932:32717659,38815096
g1,932:32936112,38815096
x1,932:33522296,38815096
g1,932:33740749,38815096
x1,932:34650973,38815096
g1,932:34869426,38815096
x1,932:36715360,38815096
k1,932:37890293,38815096:1192628
)
(1,933:13024788,38815096:0,0,127431
(1,933:13024788,38815096:0,215040,0
g1,933:13680148,38815096
g1,933:38545653,38815096
(1,933:38545653,38815096:655360,215040,0
k1,933:38678767,38815096:133114
x1,933:39201013,38815096
)
k1,933:13024789,38815096:-26176224
)
)
(1,933:13024788,39601528:24865505,455111,127431
x1,933:15435060,39601528
g1,932:15726331,39601528
x1,932:16327079,39601528
g1,932:16545532,39601528
x1,932:17528574,39601528
x1,932:19045007,39601528
g1,932:19263460,39601528
x1,932:20173684,39601528
g1,932:20392137,39601528
x1,932:22036001,39601528
[1,932:22075321,39601528:196610,26214,0
]
x1,932:24556593,39601528
g1,932:24775046,39601528
x1,932:25830907,39601528
g1,932:26049360,39601528
x1,932:27505720,39601528
x1,932:28363152,39601528
g1,932:28581605,39601528
x1,932:29073126,39601528
x1,932:30440281,39601528
g1,932:30658734,39601528
x1,932:31878434,39601528
x1,932:33061725,39601528
g1,932:33280178,39601528
x1,932:34153994,39601528
x1,932:35268108,39601528
k1,932:37890293,39601528:2622185
)
(1,933:13024788,39601528:0,0,127431
(1,933:13024788,39601528:0,215040,0
g1,933:13680148,39601528
g1,933:38545653,39601528
(1,933:38545653,39601528:655360,215040,0
k1,933:38678767,39601528:133114
x1,933:39201013,39601528
)
k1,933:13024789,39601528:-26176224
)
)
(1,933:13024788,40387960:24865505,455111,127431
x1,933:16926009,40387960
g1,932:17144462,40387960
x1,932:18930322,40387960
g1,932:19148775,40387960
x1,932:21681017,40387960
g1,932:21899470,40387960
x1,932:23614332,40387960
g1,932:23832785,40387960
x1,932:26474255,40387960
g1,932:26692708,40387960
x1,932:27602932,40387960
g1,932:27821385,40387960
x1,932:31935601,40387960
g1,932:32154054,40387960
x1,932:32700189,40387960
x1,932:34287619,40387960
x1,932:34615300,40387960
g1,932:34833753,40387960
x1,932:35361684,40387960
k1,932:37890293,40387960:2528609
)
(1,933:13024788,40387960:0,0,127431
(1,933:13024788,40387960:0,215040,0
g1,933:13680148,40387960
g1,933:38545653,40387960
(1,933:38545653,40387960:655360,215040,0
k1,933:38678767,40387960:133114
x1,933:39201013,40387960
)
k1,933:13024789,40387960:-26176224
)
)
(1,933:13024788,41174392:24865505,455111,127431
x1,933:14007830,41174392
x1,932:14335511,41174392
x1,932:16829527,41174392
g1,932:17047980,41174392
x1,932:18103841,41174392
g1,932:18322294,41174392
x1,932:18668180,41174392
x1,932:20253788,41174392
x1,932:21859423,41174392
g1,932:22077876,41174392
x1,932:22769647,41174392
x1,932:25232714,41174392
k1,933:31497934,41174392:6392360
k1,933:37890293,41174392:6392359
)
(1,933:13024788,41174392:0,0,127431
(1,933:13024788,41174392:0,215040,0
g1,933:13680148,41174392
g1,933:38545653,41174392
(1,933:38545653,41174392:655360,215040,0
k1,933:38678767,41174392:133114
x1,933:39201013,41174392
)
k1,933:13024789,41174392:-26176224
)
)
h1,933:13024788,41174392:0,0,127431
(1,935:13024788,41960824:24865505,455111,127431
h1,934:13024788,41960824:932339,0,0
x1,934:14430443,41960824
x1,934:16380144,41960824
g1,934:16598597,41960824
x1,934:17872911,41960824
g1,934:18091364,41960824
x1,934:20685501,41960824
g1,934:20903954,41960824
x1,934:21595725,41960824
x1,934:22050836,41960824
g1,934:22269289,41960824
x1,934:23470786,41960824
g1,934:23689239,41960824
x1,934:24599462,41960824
x1,934:24945347,41960824
g1,934:25163800,41960824
x1,934:26037616,41960824
x1,934:26893227,41960824
g1,934:27111680,41960824
x1,934:29358111,41960824
g1,934:29576564,41960824
x1,934:30159108,41960824
g1,934:30377561,41960824
x1,934:31799331,41960824
g1,934:32017784,41960824
x1,934:33348533,41960824
g1,934:33566986,41960824
x1,934:34477210,41960824
g1,934:34695663,41960824
x1,934:36956660,41960824
k1,934:37890293,41960824:1060773
)
(1,935:13024788,41960824:0,0,127431
(1,935:13024788,41960824:0,215040,0
g1,935:13680148,41960824
g1,935:38545653,41960824
(1,935:38545653,41960824:655360,215040,0
k1,935:38678767,41960824:133114
x1,935:39201013,41960824
)
k1,935:13024789,41960824:-26176224
)
)
(1,935:13024788,42747256:24865505,455111,127431
x1,935:13953217,42747256
x1,934:15067331,42747256
g1,934:15285784,42747256
x1,934:16560098,42747256
g1,934:16778551,42747256
x1,934:18788325,42747256
g1,934:19006778,42747256
x1,934:21265956,42747256
g1,934:21484409,42747256
x1,934:23017226,42747256
g1,934:23235679,42747256
x1,934:24111314,42747256
g1,934:24329767,42747256
x1,934:25367424,42747256
x1,934:26022786,42747256
x1,934:28156351,42747256
g1,934:28374804,42747256
x1,934:29159418,42747256
g1,934:29377871,42747256
x1,934:31935599,42747256
g1,934:32154052,42747256
x1,934:34724525,42747256
g1,934:34942978,42747256
x1,934:37056518,42747256
x1,934:37293176,42747256
k1,934:37890293,42747256:614812
)
(1,935:13024788,42747256:0,0,127431
(1,935:13024788,42747256:0,215040,0
g1,935:13680148,42747256
g1,935:38545653,42747256
(1,935:38545653,42747256:655360,215040,0
k1,935:38678767,42747256:133114
x1,935:39201013,42747256
)
k1,935:13024789,42747256:-26176224
)
)
(1,935:13024788,43533688:24865505,455111,127431
x1,935:16013965,43533688
g1,934:16232418,43533688
x1,934:17146282,43533688
x1,934:17492167,43533688
g1,934:17710620,43533688
x1,934:18296804,43533688
g1,934:18515257,43533688
x1,934:20301117,43533688
x1,934:22360046,43533688
g1,934:22578499,43533688
x1,934:23707176,43533688
g1,934:23925629,43533688
x1,934:25709669,43533688
x1,934:25946327,43533688
g1,934:26164780,43533688
x1,934:27439095,43533688
g1,934:27657548,43533688
x1,934:28241912,43533688
g1,934:28460365,43533688
x1,934:30972586,43533688
g1,934:31191039,43533688
x1,934:31773583,43533688
g1,934:31992036,43533688
x1,934:32356126,43533688
x1,934:35287050,43533688
x1,934:35909643,43533688
x1,934:37366001,43533688
k1,934:37890293,43533688:524292
)
(1,935:13024788,43533688:0,0,127431
(1,935:13024788,43533688:0,215040,0
g1,935:13680148,43533688
g1,935:38545653,43533688
(1,935:38545653,43533688:655360,215040,0
k1,935:38678767,43533688:133114
x1,935:39201013,43533688
)
k1,935:13024789,43533688:-26176224
)
)
(1,935:13024788,44320120:24865505,455111,127431
x1,935:14996333,44320120
g1,934:15287604,44320120
x1,934:17521294,44320120
g1,934:17739747,44320120
x1,934:20779893,44320120
g1,934:20998346,44320120
x1,934:22054207,44320120
g1,934:22272660,44320120
x1,934:23619793,44320120
x1,934:23892859,44320120
g1,934:24111312,44320120
x1,934:24903208,44320120
x1,934:25230889,44320120
x1,934:25762458,44320120
g1,934:25980911,44320120
x1,934:28021634,44320120
g1,934:28240087,44320120
x1,934:29150311,44320120
g1,934:29368764,44320120
x1,934:31396743,44320120
g1,934:31615196,44320120
x1,934:34746368,44320120
g1,934:34964821,44320120
x1,934:35510956,44320120
g1,934:35729409,44320120
x1,934:37369633,44320120
k1,934:37890293,44320120:533767
)
(1,935:13024788,44320120:0,0,127431
(1,935:13024788,44320120:0,215040,0
g1,935:13680148,44320120
g1,935:38545653,44320120
(1,935:38545653,44320120:655360,215040,0
k1,935:38678767,44320120:133114
x1,935:39201013,44320120
)
k1,935:13024789,44320120:-26176224
)
)
(1,935:13024788,45106552:24865505,455111,127431
x1,935:14007830,45106552
g1,934:14226283,45106552
x1,934:16305234,45106552
g1,934:16523687,45106552
x1,934:18016454,45106552
g1,934:18234907,45106552
x1,934:19545629,45106552
g1,934:19764082,45106552
x1,934:22059668,45106552
g1,934:22278121,45106552
x1,934:23151937,45106552
x1,934:24266051,45106552
g1,934:24484504,45106552
x1,934:25398368,45106552
x1,934:25744253,45106552
g1,934:25962706,45106552
x1,934:26548890,45106552
g1,934:26767343,45106552
x1,934:28411207,45106552
[1,934:28450527,45106552:196610,26214,0
]
x1,934:30931799,45106552
g1,934:31150252,45106552
x1,934:33502270,45106552
g1,934:33720723,45106552
x1,934:35912543,45106552
x1,934:37368903,45106552
k1,934:37890293,45106552:545638
)
(1,935:13024788,45106552:0,0,127431
(1,935:13024788,45106552:0,215040,0
g1,935:13680148,45106552
g1,935:38545653,45106552
(1,935:38545653,45106552:655360,215040,0
k1,935:38678767,45106552:133114
x1,935:39201013,45106552
)
k1,935:13024789,45106552:-26176224
)
)
]
(1,935:13024788,49020595:24865505,1290439,235932
(1,935:13024788,49020595:24865505,1290439,235932
g1,935:2368143,49020595
(1,935:2368143,49020595:35522150,1290439,235932
[1,935:2368143,49020595:35522150,1290439,235932
(1,935:2368143,49020595:35522150,550500,235932
(1,935:2368143,49020595:0,550500,235932
[1,935:2368143,49020595:35522150,550500,235932
(1,935:2368143,49020595:35522150,550500,235932
h1,935:2368143,49020595:0,0,0
x1,935:4288714,49020595
x1,935:4634599,49020595
x1,935:5200758,49020595
g1,935:5419211,49020595
x1,935:6256618,49020595
g1,935:6475071,49020595
x1,935:7785795,49020595
r1,935:7785795,49020595:0,786432,235932
k1,935:22838044,49020595:15052249
k1,935:37890293,49020595:15052249
)
]
k1,935:2368141,49020595:-35522152
)
g1,935:2368143,49020595
[1,935:2368143,49020595:35522150,0,0
(1,935:2368143,49020595:35522150,0,0
k1,935:20129219,49020595:17761076
h1,935:20129219,49020595:0,0,0
g1,935:20129219,49020595
k1,935:37890295,49020595:17761076
)
]
g1,935:37890293,49020595
(1,935:37890293,49020595:0,550500,235932
k1,935:2368141,49020595:-35522152
[1,935:2368141,49020595:35522150,550500,235932
(1,935:2368141,49020595:35522150,550500,235932
k1,935:36268269,49020595:33900128
h1,935:36251885,49020595:0,0,0
x1,935:37234928,49020595
x1,935:37890290,49020595
r1,935:37890290,49020595:0,786432,235932
g1,935:37890290,49020595
g1,935:37890290,49020595
)
]
)
)
]
)
g1,935:37890293,49020595
)
)
]
]
]
!17571
}30
!11
{31
[1,978:4736286,49020595:33154007,44284309,235932
(1,978:4736286,4736286:0,0,0
[1,978:0,4736286:0,0,0
(1,978:0,0:0,0,0
g1,978:0,0
)
]
)
[1,978:4736286,4736286:0,0,0
(1,978:4736286,1535259:0,0,0
k1,978:4736286,1535259:-8222721
)
]
[1,978:4736286,49020595:33154007,44284309,235932
[1,978:13024788,49020595:24865505,47419555,235932
[1,978:13024788,2387472:24865505,786432,0
(1,978:13024788,2387472:24865505,0,0
(1,978:13024788,2387472:24865505,0,0
g1,978:2368143,2387472
(1,978:2368143,2387472:35522150,0,0
[1,978:2368143,2387472:35522150,0,0
(1,978:2368143,2387472:35522150,0,0
(1,978:2368143,2387472:0,0,0
[1,978:2368143,2387472:35522150,0,0
(1,978:2368143,2387472:35522150,0,0
h1,978:2368143,2387472:0,0,0
k1,978:20129219,2387472:17761076
k1,978:37890295,2387472:17761076
)
]
k1,978:2368141,2387472:-35522152
)
g1,978:2368143,2387472
[1,978:2368143,2387472:35522150,0,0
(1,978:2368143,2387472:35522150,0,0
k1,978:20129219,2387472:17761076
h1,978:20129219,2387472:0,0,0
g1,978:20129219,2387472
k1,978:37890295,2387472:17761076
)
]
g1,978:37890293,2387472
(1,978:37890293,2387472:0,0,0
k1,978:2368141,2387472:-35522152
[1,978:2368141,2387472:35522150,0,0
(1,978:2368141,2387472:35522150,0,0
k1,978:37890293,2387472:35522152
h1,978:37890293,2387472:0,0,0
g1,978:37890293,2387472
g1,978:37890293,2387472
)
]
)
)
]
)
g1,978:37890293,2387472
)
)
]
[1,978:13024788,45468380:24865505,41442508,0
(1,935:13024788,4681232:24865505,455111,127431
x1,935:14774239,4681232
g1,934:14992692,4681232
x1,934:17251870,4681232
g1,934:17470323,4681232
x1,934:20352094,4681232
g1,934:20643365,4681232
x1,934:22321816,4681232
g1,934:22540269,4681232
x1,934:25531264,4681232
g1,934:25749717,4681232
x1,934:27517371,4681232
g1,934:27735824,4681232
x1,934:28646048,4681232
g1,934:28864501,4681232
x1,934:30870634,4681232
g1,934:31089087,4681232
x1,934:34005445,4681232
g1,934:34223898,4681232
x1,934:37009185,4681232
x1,934:37336866,4681232
k1,934:37890293,4681232:577675
)
(1,935:13024788,4681232:0,0,127431
(1,935:13024788,4681232:0,215040,0
g1,935:13680148,4681232
g1,935:38545653,4681232
(1,935:38545653,4681232:655360,215040,0
k1,935:38678767,4681232:133114
x1,935:39201013,4681232
)
k1,935:13024789,4681232:-26176224
)
)
(1,935:13024788,5467664:24865505,455111,127431
x1,935:14080649,5467664
g1,934:14299102,5467664
x1,934:17903592,5467664
g1,934:18122045,5467664
x1,934:20637905,5467664
g1,934:20856358,5467664
x1,934:21384289,5467664
g1,934:21602742,5467664
x1,934:23388602,5467664
g1,934:23607055,5467664
x1,934:24482690,5467664
x1,934:27455480,5467664
k1,935:32609317,5467664:5280977
k1,935:37890293,5467664:5280976
)
(1,935:13024788,5467664:0,0,127431
(1,935:13024788,5467664:0,215040,0
g1,935:13680148,5467664
g1,935:38545653,5467664
(1,935:38545653,5467664:655360,215040,0
k1,935:38678767,5467664:133114
x1,935:39201013,5467664
)
k1,935:13024789,5467664:-26176224
)
)
h1,935:13024788,5467664:0,0,127431
(1,937:13024788,6254096:24865505,455111,127431
h1,936:13024788,6254096:932339,0,0
x1,936:14430443,6254096
x1,936:16380144,6254096
g1,936:16598597,6254096
x1,936:18912388,6254096
g1,936:19130841,6254096
x1,936:20186702,6254096
g1,936:20405155,6254096
x1,936:22937397,6254096
g1,936:23155850,6254096
x1,936:25469641,6254096
g1,936:25688094,6254096
x1,936:27089840,6254096
x1,936:28054679,6254096
g1,936:28273132,6254096
x1,936:28637222,6254096
x1,936:29620265,6254096
g1,936:29838718,6254096
x1,936:31413405,6254096
g1,936:31631858,6254096
x1,936:33201084,6254096
g1,936:33419537,6254096
x1,936:35278216,6254096
g1,936:35496669,6254096
x1,936:36370485,6254096
x1,936:37226096,6254096
k1,936:37890293,6254096:664197
)
(1,937:13024788,6254096:0,0,127431
(1,937:13024788,6254096:0,215040,0
g1,937:13680148,6254096
g1,937:38545653,6254096
(1,937:38545653,6254096:655360,215040,0
k1,937:38678767,6254096:133114
x1,937:39201013,6254096
)
k1,937:13024789,6254096:-26176224
)
)
(1,937:13024788,7040528:24865505,455111,127431
x1,937:15295124,7040528
g1,936:15513577,7040528
x1,936:16557824,7040528
g1,936:16776277,7040528
x1,936:19622748,7040528
g1,936:19841201,7040528
x1,936:22975741,7040528
g1,936:23194194,7040528
x1,936:24351864,7040528
x1,936:25720387,7040528
x1,936:26512373,7040528
x1,936:26637802,7040528
g1,936:26929073,7040528
x1,936:28261388,7040528
x1,936:28531250,7040528
g1,936:28749703,7040528
x1,936:29532889,7040528
x1,936:29856765,7040528
x1,936:30382286,7040528
g1,936:30600739,7040528
x1,936:31644986,7040528
g1,936:31863439,7040528
x1,936:34234596,7040528
g1,936:34453049,7040528
x1,936:34921159,7040528
x1,936:35696538,7040528
g1,936:35914991,7040528
x1,936:36779196,7040528
x1,936:37881255,7040528
k1,936:37890293,7040528:9038
)
(1,937:13024788,7040528:0,0,127431
(1,937:13024788,7040528:0,215040,0
g1,937:13680148,7040528
g1,937:38545653,7040528
(1,937:38545653,7040528:655360,215040,0
k1,937:38678767,7040528:133114
x1,937:39201013,7040528
)
k1,937:13024789,7040528:-26176224
)
)
(1,937:13024788,7826960:24865505,455111,127431
x1,937:15775776,7826960
k1,936:15990945,7826960:215169
x1,936:16882965,7826960
k1,936:17098134,7826960:215169
x1,936:18386210,7826960
k1,936:18601379,7826960:215169
x1,936:20868893,7826960
x1,936:20992683,7826960
k1,936:21208509,7826960:215826
x1,936:23260155,7826960
k1,936:23475324,7826960:215169
x1,936:24902556,7826960
k1,936:25117726,7826960:215170
x1,936:27297822,7826960
k1,936:27512991,7826960:215169
x1,936:28281912,7826960
k1,936:28497081,7826960:215169
x1,936:30637928,7826960
x1,936:33854550,7826960
k1,936:34069719,7826960:215169
x1,936:34711973,7826960
x1,936:37318090,7826960
x1,936:37981388,7826960
k1,936:37890293,7826960:0
)
(1,937:13024788,7826960:0,0,127431
(1,937:13024788,7826960:0,215040,0
g1,937:13680148,7826960
g1,937:38545653,7826960
(1,937:38545653,7826960:655360,215040,0
k1,937:38678767,7826960:133114
x1,937:39201013,7826960
)
k1,937:13024789,7826960:-26176224
)
)
(1,937:13024788,8613392:24865505,455111,127431
x1,937:15264010,8613392
g1,936:15482463,8613392
x1,936:17268323,8613392
g1,936:17486776,8613392
x1,936:18397000,8613392
x1,936:18852111,8613392
x1,936:20204704,8613392
g1,936:20423157,8613392
x1,936:23758220,8613392
g1,936:23976673,8613392
x1,936:25620537,8613392
[1,936:25659857,8613392:196610,26214,0
]
x1,936:27312826,8613392
g1,936:27531279,8613392
x1,936:28587140,8613392
g1,936:28805593,8613392
x1,936:30449457,8613392
[1,936:30488777,8613392:196610,26214,0
]
x1,936:33152094,8613392
g1,936:33370547,8613392
x1,936:35722565,8613392
k1,936:37890293,8613392:2167728
)
(1,937:13024788,8613392:0,0,127431
(1,937:13024788,8613392:0,215040,0
g1,937:13680148,8613392
g1,937:38545653,8613392
(1,937:38545653,8613392:655360,215040,0
k1,937:38678767,8613392:133114
x1,937:39201013,8613392
)
k1,937:13024789,8613392:-26176224
)
)
(1,937:13024788,9399824:24865505,455111,127431
x1,937:15704489,9399824
x1,936:16469078,9399824
g1,936:16687531,9399824
x1,936:18109301,9399824
g1,936:18327754,9399824
x1,936:20641545,9399824
g1,936:20859998,9399824
x1,936:22718677,9399824
g1,936:22937130,9399824
x1,936:25378353,9399824
g1,936:25669624,9399824
x1,936:27812290,9399824
g1,936:28030743,9399824
x1,936:29272289,9399824
g1,936:29490742,9399824
x1,936:30839694,9399824
g1,936:31058147,9399824
x1,936:33590389,9399824
g1,936:33808842,9399824
x1,936:36122633,9399824
k1,936:37890293,9399824:1791908
)
(1,937:13024788,9399824:0,0,127431
(1,937:13024788,9399824:0,215040,0
g1,937:13680148,9399824
g1,937:38545653,9399824
(1,937:38545653,9399824:655360,215040,0
k1,937:38678767,9399824:133114
x1,937:39201013,9399824
)
k1,937:13024789,9399824:-26176224
)
)
(1,937:13024788,10186256:24865505,455111,127431
x1,937:15648054,10186256
g1,936:15866507,10186256
x1,936:16740323,10186256
x1,936:18109300,10186256
g1,936:18327753,10186256
x1,936:21167654,10186256
g1,936:21386107,10186256
x1,936:22587604,10186256
g1,936:22806057,10186256
x1,936:24335234,10186256
x1,936:25864411,10186256
x1,936:26101069,10186256
g1,936:26319522,10186256
x1,936:26760070,10186256
g1,936:26978523,10186256
x1,936:28038024,10186256
g1,936:28256477,10186256
x1,936:30353633,10186256
g1,936:30572086,10186256
x1,936:31263857,10186256
g1,936:31482310,10186256
x1,936:32793033,10186256
x1,936:34360439,10186256
g1,936:34578892,10186256
x1,936:36974601,10186256
k1,937:37368877,10186256:521416
k1,937:37890293,10186256:521416
)
(1,937:13024788,10186256:0,0,127431
(1,937:13024788,10186256:0,215040,0
g1,937:13680148,10186256
g1,937:38545653,10186256
(1,937:38545653,10186256:655360,215040,0
k1,937:38678767,10186256:133114
x1,937:39201013,10186256
)
k1,937:13024789,10186256:-26176224
)
)
h1,937:13024788,10186256:0,0,127431
(1,939:13024788,10972688:24865505,455111,127431
h1,938:13024788,10972688:932339,0,0
x1,938:14885556,10972688
x1,938:15741167,10972688
g1,938:15959620,10972688
x1,938:16982710,10972688
g1,938:17201163,10972688
x1,938:19227320,10972688
g1,938:19445773,10972688
x1,938:21490136,10972688
g1,938:21708589,10972688
x1,938:24898013,10972688
x1,938:25393174,10972688
g1,938:25611627,10972688
x1,938:26396241,10972688
g1,938:26614694,10972688
x1,938:27200878,10972688
x1,938:28402375,10972688
g1,938:28620828,10972688
x1,938:29676689,10972688
g1,938:29895142,10972688
x1,938:31970455,10972688
g1,938:32188908,10972688
x1,938:33099132,10972688
g1,938:33317585,10972688
x1,938:35358308,10972688
g1,938:35576761,10972688
x1,938:36450577,10972688
x1,938:37488233,10972688
k1,938:37890293,10972688:529200
)
(1,939:13024788,10972688:0,0,127431
(1,939:13024788,10972688:0,215040,0
g1,939:13680148,10972688
g1,939:38545653,10972688
(1,939:38545653,10972688:655360,215040,0
k1,939:38678767,10972688:133114
x1,939:39201013,10972688
)
k1,939:13024789,10972688:-26176224
)
)
(1,939:13024788,11759120:24865505,455111,127431
x1,939:14276593,11759120
g1,938:14495046,11759120
x1,938:16313669,11759120
g1,938:16532122,11759120
x1,938:16971789,11759120
g1,938:17190242,11759120
x1,938:19154210,11759120
g1,938:19372663,11759120
x1,938:20155709,11759120
g1,938:20374162,11759120
x1,938:23135710,11759120
x1,938:24825306,11759120
g1,938:25043759,11759120
x1,938:25588802,11759120
g1,938:25807255,11759120
x1,938:27827542,11759120
g1,938:28045995,11759120
x1,938:29317760,11759120
g1,938:29536213,11759120
x1,938:31534702,11759120
g1,938:31753155,11759120
x1,938:32901378,11759120
g1,938:33119831,11759120
x1,938:35154655,11759120
x1,938:35481644,11759120
x1,938:35608711,11759120
g1,938:35827164,11759120
x1,938:36739200,11759120
x1,938:37084357,11759120
g1,938:37302810,11759120
x1,938:37887822,11759120
k1,938:37890293,11759120:2471
)
(1,939:13024788,11759120:0,0,127431
(1,939:13024788,11759120:0,215040,0
g1,939:13680148,11759120
g1,939:38545653,11759120
(1,939:38545653,11759120:655360,215040,0
k1,939:38678767,11759120:133114
x1,939:39201013,11759120
)
k1,939:13024789,11759120:-26176224
)
)
(1,939:13024788,12545552:24865505,455111,127431
x1,939:14918055,12545552
g1,938:15136508,12545552
x1,938:17106233,12545552
g1,938:17324686,12545552
x1,938:17909050,12545552
g1,938:18127503,12545552
x1,938:18964909,12545552
x1,938:19310794,12545552
x1,938:21003811,12545552
g1,938:21222264,12545552
x1,938:23617973,12545552
g1,938:23909244,12545552
x1,938:25256377,12545552
x1,938:25529443,12545552
g1,938:25747896,12545552
x1,938:26539792,12545552
x1,938:26867473,12545552
x1,938:27399042,12545552
g1,938:27617495,12545552
x1,938:28673356,12545552
g1,938:28891809,12545552
x1,938:31125499,12545552
g1,938:31343952,12545552
x1,938:34384098,12545552
g1,938:34602551,12545552
x1,938:36623249,12545552
g1,938:36841702,12545552
x1,938:37751926,12545552
k1,938:37890293,12545552:138367
)
(1,939:13024788,12545552:0,0,127431
(1,939:13024788,12545552:0,215040,0
g1,939:13680148,12545552
g1,939:38545653,12545552
(1,939:38545653,12545552:655360,215040,0
k1,939:38678767,12545552:133114
x1,939:39201013,12545552
)
k1,939:13024789,12545552:-26176224
)
)
(1,939:13024788,13331984:24865505,455111,127431
x1,939:15325834,13331984
g1,938:15544287,13331984
x1,938:16418103,13331984
x1,938:17714262,13331984
g1,938:17932715,13331984
x1,938:18260396,13331984
x1,938:19589323,13331984
x1,938:20790820,13331984
g1,938:21009273,13331984
x1,938:22228975,13331984
g1,938:22447428,13331984
x1,938:22775109,13331984
g1,938:22993562,13331984
x1,938:23958399,13331984
g1,938:24176852,13331984
x1,938:25578599,13331984
x1,938:26892962,13331984
g1,938:27184233,13331984
x1,938:27675754,13331984
x1,938:27912412,13331984
g1,938:28130865,13331984
x1,938:29041089,13331984
g1,938:29259542,13331984
x1,938:30683132,13331984
g1,938:30901585,13331984
x1,938:32357944,13331984
g1,938:32576397,13331984
x1,938:34988492,13331984
g1,938:35206945,13331984
x1,938:35634751,13331984
x1,938:36969138,13331984
k1,938:37890293,13331984:938850
)
(1,939:13024788,13331984:0,0,127431
(1,939:13024788,13331984:0,215040,0
g1,939:13680148,13331984
g1,939:38545653,13331984
(1,939:38545653,13331984:655360,215040,0
k1,939:38678767,13331984:133114
x1,939:39201013,13331984
)
k1,939:13024789,13331984:-26176224
)
)
(1,939:13024788,14118416:24865505,455111,127431
x1,939:13973242,14118416
x1,938:15666259,14118416
g1,938:15884712,14118416
x1,938:16794936,14118416
g1,938:17013389,14118416
x1,938:18912116,14118416
g1,938:19130569,14118416
x1,938:20004385,14118416
x1,938:21042041,14118416
g1,938:21260494,14118416
x1,938:24009370,14118416
g1,938:24227823,14118416
x1,938:24883185,14118416
g1,938:25101638,14118416
x1,938:26958496,14118416
x1,938:28090814,14118416
g1,938:28309267,14118416
x1,938:29328718,14118416
g1,938:29547171,14118416
x1,938:30129715,14118416
g1,938:30348168,14118416
x1,938:31258392,14118416
g1,938:31476845,14118416
x1,938:32862206,14118416
g1,938:33080659,14118416
x1,938:33444749,14118416
x1,938:34336769,14118416
x1,938:34682654,14118416
x1,938:35248813,14118416
g1,938:35467266,14118416
x1,938:35995197,14118416
g1,938:36213650,14118416
x1,938:37566241,14118416
k1,938:37890293,14118416:324052
)
(1,939:13024788,14118416:0,0,127431
(1,939:13024788,14118416:0,215040,0
g1,939:13680148,14118416
g1,939:38545653,14118416
(1,939:38545653,14118416:655360,215040,0
k1,939:38678767,14118416:133114
x1,939:39201013,14118416
)
k1,939:13024789,14118416:-26176224
)
)
(1,939:13024788,14904848:24865505,455111,127431
x1,939:14080649,14904848
g1,938:14299102,14904848
x1,938:15209326,14904848
g1,938:15427779,14904848
x1,938:17472142,14904848
g1,938:17690595,14904848
x1,938:18218526,14904848
g1,938:18436979,14904848
x1,938:19678525,14904848
g1,938:19896978,14904848
x1,938:23253884,14904848
k1,939:30508519,14904848:7381775
k1,939:37890293,14904848:7381774
)
(1,939:13024788,14904848:0,0,127431
(1,939:13024788,14904848:0,215040,0
g1,939:13680148,14904848
g1,939:38545653,14904848
(1,939:38545653,14904848:655360,215040,0
k1,939:38678767,14904848:133114
x1,939:39201013,14904848
)
k1,939:13024789,14904848:-26176224
)
)
h1,939:13024788,14904848:0,0,127431
(1,941:13024788,15691280:24865505,455111,127431
h1,940:13024788,15691280:932339,0,0
x1,940:14808461,15691280
x1,940:16204919,15691280
g1,940:16423372,15691280
x1,940:17329046,15691280
g1,940:17547499,15691280
x1,940:20087009,15691280
x1,940:20412961,15691280
g1,940:20631414,15691280
x1,940:22488043,15691280
g1,940:22706496,15691280
x1,940:26225944,15691280
g1,940:26444397,15691280
x1,940:27639888,15691280
g1,940:27858341,15691280
x1,940:28908924,15691280
x1,940:29144308,15691280
x1,940:29597052,15691280
x1,940:30738110,15691280
x1,940:30973494,15691280
g1,940:31191947,15691280
x1,940:32061394,15691280
x1,940:33170029,15691280
g1,940:33388482,15691280
x1,940:34297777,15691280
x1,940:34641842,15691280
g1,940:34860295,15691280
x1,940:35443548,15691280
g1,940:35662001,15691280
x1,940:37884524,15691280
k1,940:37890293,15691280:5769
)
(1,941:13024788,15691280:0,0,127431
(1,941:13024788,15691280:0,215040,0
g1,941:13680148,15691280
g1,941:38545653,15691280
(1,941:38545653,15691280:655360,215040,0
k1,941:38678767,15691280:133114
x1,941:39201013,15691280
)
k1,941:13024789,15691280:-26176224
)
)
(1,941:13024788,16477712:24865505,455111,127431
x1,941:16246979,16477712
g1,940:16465432,16477712
x1,940:18862961,16477712
g1,940:19081414,16477712
x1,940:19554730,16477712
x1,940:20521386,16477712
g1,940:20739839,16477712
x1,940:21795700,16477712
g1,940:22014153,16477712
x1,940:23361286,16477712
x1,940:23634352,16477712
g1,940:23852805,16477712
x1,940:24644701,16477712
x1,940:24972382,16477712
x1,940:25503951,16477712
g1,940:25722404,16477712
x1,940:26598039,16477712
g1,940:26816492,16477712
x1,940:27726716,16477712
g1,940:27945169,16477712
x1,940:29332351,16477712
g1,940:29550804,16477712
x1,940:31553297,16477712
x1,940:31789955,16477712
g1,940:32008408,16477712
x1,940:32793022,16477712
g1,940:33011475,16477712
x1,940:33521201,16477712
x1,940:34194765,16477712
x1,940:36532218,16477712
k1,940:37890293,16477712:1358075
)
(1,941:13024788,16477712:0,0,127431
(1,941:13024788,16477712:0,215040,0
g1,941:13680148,16477712
g1,941:38545653,16477712
(1,941:38545653,16477712:655360,215040,0
k1,941:38678767,16477712:133114
x1,941:39201013,16477712
)
k1,941:13024789,16477712:-26176224
)
)
(1,941:13024788,17264144:24865505,455111,127431
x1,941:14527967,17264144
x1,940:16030838,17264144
x1,940:16442113,17264144
k1,940:16733058,17264144:290945
x1,940:17538333,17264144
x1,940:17985398,17264144
x1,940:18593518,17264144
x1,940:19292901,17264144
k1,940:19510570,17264144:217669
x1,940:20908169,17264144
k1,940:21125642,17264144:217473
x1,940:23434097,17264144
k1,940:23651571,17264144:217474
x1,940:24510532,17264144
x1,940:25606014,17264144
k1,940:25823487,17264144:217473
x1,940:26721814,17264144
x1,940:27061509,17264144
k1,940:27278983,17264144:217474
x1,940:27855201,17264144
k1,940:28072674,17264144:217473
x1,940:28555839,17264144
x1,940:29821600,17264144
x1,940:30666553,17264144
k1,940:30884027,17264144:217474
x1,940:31921937,17264144
k1,940:32139410,17264144:217473
x1,940:33401008,17264144
x1,940:35185724,17264144
k1,940:35403197,17264144:217473
x1,940:36799008,17264144
x1,940:37890293,17264144
k1,940:37890293,17264144:0
)
(1,941:13024788,17264144:0,0,127431
(1,941:13024788,17264144:0,215040,0
g1,941:13680148,17264144
g1,941:38545653,17264144
(1,941:38545653,17264144:655360,215040,0
k1,941:38678767,17264144:133114
x1,941:39201013,17264144
)
k1,941:13024789,17264144:-26176224
)
)
(1,941:13024788,18050576:24865505,455111,127431
x1,941:13350831,18050576
g1,940:13569284,18050576
x1,940:15349839,18050576
g1,940:15568292,18050576
x1,940:17705683,18050576
g1,940:17924136,18050576
x1,940:18286406,18050576
x1,940:18848015,18050576
x1,940:19300759,18050576
x1,940:20224454,18050576
g1,940:20442907,18050576
x1,940:24536556,18050576
g1,940:24755009,18050576
x1,940:27381464,18050576
g1,940:27599917,18050576
x1,940:28650500,18050576
g1,940:28868953,18050576
x1,940:31388539,18050576
x1,940:31660149,18050576
g1,940:31878602,18050576
x1,940:32240872,18050576
x1,940:35577466,18050576
g1,940:35795919,18050576
x1,940:37878971,18050576
k1,940:37890293,18050576:11322
)
(1,941:13024788,18050576:0,0,127431
(1,941:13024788,18050576:0,215040,0
g1,941:13680148,18050576
g1,941:38545653,18050576
(1,941:38545653,18050576:655360,215040,0
k1,941:38678767,18050576:133114
x1,941:39201013,18050576
)
k1,941:13024789,18050576:-26176224
)
)
(1,941:13024788,18837008:24865505,455111,127431
x1,941:14481147,18837008
g1,940:14699600,18837008
x1,940:16924188,18837008
g1,940:17142641,18837008
x1,940:17927255,18837008
g1,940:18145708,18837008
x1,940:18509798,18837008
x1,940:19474637,18837008
g1,940:19693090,18837008
x1,940:22248996,18837008
x1,940:24251490,18837008
g1,940:24469943,18837008
x1,940:25525804,18837008
g1,940:25744257,18837008
x1,940:27200616,18837008
x1,940:27564706,18837008
x1,940:30735927,18837008
g1,940:30954380,18837008
x1,940:32956873,18837008
g1,940:33175326,18837008
x1,940:33830687,18837008
x1,940:36490363,18837008
x1,940:37167569,18837008
k1,940:37890293,18837008:849864
)
(1,941:13024788,18837008:0,0,127431
(1,941:13024788,18837008:0,215040,0
g1,941:13680148,18837008
g1,941:38545653,18837008
(1,941:38545653,18837008:655360,215040,0
k1,941:38678767,18837008:133114
x1,941:39201013,18837008
)
k1,941:13024789,18837008:-26176224
)
)
(1,941:13024788,19623440:24865505,455111,127431
x1,941:14472043,19623440
g1,940:14690496,19623440
x1,940:16986082,19623440
g1,940:17204535,19623440
x1,940:18078351,19623440
x1,940:19192465,19623440
g1,940:19410918,19623440
x1,940:20776255,19623440
x1,940:21306004,19623440
g1,940:21524457,19623440
x1,940:23313958,19623440
g1,940:23532411,19623440
x1,940:26064655,19623440
x1,940:26337721,19623440
g1,940:26556174,19623440
x1,940:26920264,19623440
x1,940:30091485,19623440
g1,940:30309938,19623440
x1,940:31292981,19623440
g1,940:31511434,19623440
x1,940:33499362,19623440
g1,940:33717815,19623440
x1,940:35909635,19623440
x1,940:36838064,19623440
k1,940:37890293,19623440:1052229
)
(1,941:13024788,19623440:0,0,127431
(1,941:13024788,19623440:0,215040,0
g1,941:13680148,19623440
g1,941:38545653,19623440
(1,941:38545653,19623440:655360,215040,0
k1,941:38678767,19623440:133114
x1,941:39201013,19623440
)
k1,941:13024789,19623440:-26176224
)
)
(1,941:13024788,20409872:24865505,455111,127431
x1,941:17139004,20409872
g1,940:17357457,20409872
x1,940:19953413,20409872
g1,940:20171866,20409872
x1,940:22030545,20409872
g1,940:22248998,20409872
x1,940:24690221,20409872
g1,940:24908674,20409872
x1,940:26911169,20409872
g1,940:27129622,20409872
x1,940:28478574,20409872
g1,940:28697027,20409872
x1,940:31229269,20409872
g1,940:31447722,20409872
x1,940:33963582,20409872
g1,940:34182035,20409872
x1,940:36149940,20409872
k1,940:37890293,20409872:1740353
)
(1,941:13024788,20409872:0,0,127431
(1,941:13024788,20409872:0,215040,0
g1,941:13680148,20409872
g1,941:38545653,20409872
(1,941:38545653,20409872:655360,215040,0
k1,941:38678767,20409872:133114
x1,941:39201013,20409872
)
k1,941:13024789,20409872:-26176224
)
)
(1,941:13024788,21196304:24865505,455111,127431
x1,941:16556459,21196304
k1,941:27159806,21196304:10730487
k1,941:37890293,21196304:10730487
)
(1,941:13024788,21196304:0,0,127431
(1,941:13024788,21196304:0,215040,0
g1,941:13680148,21196304
g1,941:38545653,21196304
(1,941:38545653,21196304:655360,215040,0
k1,941:38678767,21196304:133114
x1,941:39201013,21196304
)
k1,941:13024789,21196304:-26176224
)
)
h1,941:13024788,21196304:0,0,127431
[1,967:13024788,29868898:24865505,7758731,0
[1,967:13024788,29868898:24865505,7758731,0
(1,945:13024788,22660667:24865505,550500,235932
h1,945:13024788,22660667:0,0,0
g1,945:13024788,22660667
[1,945:13024788,22660667:24865505,550500,235932
(1,945:13024788,22660667:24865505,550500,235932
h1,945:12998410,22660667:0,0,0
x1,945:13522695,22660667
x1,945:14799729,22660667
g1,945:15050949,22660667
x1,945:15637129,22660667
g1,945:15972089,22660667
r1,978:15972089,22660667:0,786432,235932
g1,945:15972089,22660667
x1,945:19007661,22660667
x1,945:19384491,22660667
g1,945:19635711,22660667
x1,945:22141631,22660667
g1,945:22392851,22660667
x1,945:23310351,22660667
g1,945:23561571,22660667
x1,945:24978323,22660667
x1,945:26349566,22660667
g1,945:26600786,22660667
x1,945:29499828,22660667
g1,945:29751048,22660667
x1,945:30843309,22660667
x1,945:32344348,22660667
r1,978:32344348,22660667:0,235932,235932
k1,945:35117321,22660667:2772973
k1,945:37890293,22660667:2772972
)
]
g1,945:37890293,22660667
g1,945:37890293,22660667
)
(1,967:13024788,26507771:24865505,3545636,3295591
g1,967:13024788,26507771
h1,946:13024788,26507771:0,0,0
(1,965:13024788,26507771:24865703,3545636,3295591
(1,965:13024788,26507771:0,3545636,3295591
(1,965:13024788,26507771:0,4646500,4318820
(1,965:13024788,26507771:32586109,4646500,4318820
(1,965:13024788,26507771:32586109,4646500,4318820
(1,965:13024788,26507771:32586109,4646500,4318820
$1,965:13024788,26507771
[1,965:13024788,26507771:32586109,4646500,4318820
(1,965:13024788,22437985:32586109,550500,235932
g1,965:13024788,22437985
(1,965:13024788,22437985:5231601,550500,235932
r1,978:13024788,22437985:0,786432,235932
r1,978:13051002,22437985:26214,786432,235932
g1,965:13444218,22437985
r1,978:13444218,22437985:0,691043,235932
x1,978:14536479,22437985
k1,965:13444218,22437985:20935
x1,965:15530892,22437985
k1,965:17836959,22437985:2306067
g1,965:18230175,22437985
r1,978:18256389,22437985:26214,786432,235932
)
g1,965:18256389,22437985
(1,965:18256389,22437985:4556914,550500,235932
g1,965:18649605,22437985
r1,978:18649605,22437985:0,727452,235932
x1,978:21259197,22437985
g1,965:21510417,22437985
x1,965:22393873,22437985
g1,965:22393873,22437985
g1,965:22787089,22437985
r1,978:22813303,22437985:26214,786432,235932
)
g1,965:22813303,22437985
(1,965:22813303,22437985:5671931,550500,235932
g1,965:23206519,22437985
r1,978:23206519,22437985:0,727452,235932
x1,978:23730804,22437985
k1,965:23206519,22437985:-62805
x1,965:24972795,22437985
g1,965:25224015,22437985
x1,965:26931128,22437985
g1,965:27182348,22437985
x1,965:28065804,22437985
g1,965:28065804,22437985
g1,965:28459020,22437985
r1,978:28485234,22437985:26214,786432,235932
)
g1,965:28485234,22437985
(1,965:28485234,22437985:6608000,550500,235932
g1,965:28878450,22437985
r1,978:28878450,22437985:0,727452,235932
x1,978:29402735,22437985
k1,965:28878450,22437985:-62805
x1,965:30644726,22437985
g1,965:30895946,22437985
x1,965:32584855,22437985
g1,965:32836075,22437985
x1,965:34673804,22437985
g1,965:34673804,22437985
g1,965:35067020,22437985
r1,978:35093234,22437985:26214,786432,235932
)
g1,965:35093234,22437985
(1,965:35093234,22437985:6432330,550500,235932
g1,965:35486450,22437985
r1,978:35486450,22437985:0,727452,235932
x1,978:37077056,22437985
g1,965:37328276,22437985
x1,965:39017185,22437985
g1,965:39268405,22437985
x1,965:41106134,22437985
g1,965:41106134,22437985
g1,965:41499350,22437985
r1,978:41525564,22437985:26214,786432,235932
)
g1,965:41525564,22437985
(1,965:41525564,22437985:4085333,550500,235932
g1,965:41918780,22437985
r1,978:41918780,22437985:0,727452,235932
x1,978:43227218,22437985
g1,965:43478438,22437985
x1,965:45191467,22437985
g1,965:45191467,22437985
g1,965:45584683,22437985
r1,978:45610897,22437985:26214,786432,235932
)
g1,965:45610897,22437985
)
(1,965:13024788,23250631:32586109,550500,235932
g1,965:13024788,23250631
(1,965:13024788,23250631:5231601,550500,235932
r1,978:13024788,23250631:0,786432,235932
r1,978:13051002,23250631:26214,786432,235932
g1,965:13444218,23250631
r1,978:13444218,23250631:0,691043,235932
x1,978:14727635,23250631
k1,965:13444218,23250631:-18205
x1,965:16543532,23250631
k1,965:17836959,23250631:1293427
g1,965:18230175,23250631
r1,978:18256389,23250631:26214,786432,235932
)
g1,965:18256389,23250631
(1,965:18256389,23250631:4556914,550500,235932
g1,965:18649605,23250631
r1,978:18649605,23250631:0,658275,235932
x1,978:20652098,23250631
k1,965:22393873,23250631:1741775
g1,965:22787089,23250631
r1,978:22813303,23250631:26214,786432,235932
)
g1,965:22813303,23250631
(1,965:22813303,23250631:5671931,550500,235932
g1,965:23206519,23250631
r1,978:23206519,23250631:0,658275,235932
x1,978:24371607,23250631
k1,965:28065804,23250631:3694197
g1,965:28459020,23250631
r1,978:28485234,23250631:26214,786432,235932
)
g1,965:28485234,23250631
(1,965:28485234,23250631:6608000,550500,235932
g1,965:28878450,23250631
r1,978:28878450,23250631:0,658275,235932
x1,978:30371219,23250631
k1,965:34673804,23250631:4302585
g1,965:35067020,23250631
r1,978:35093234,23250631:26214,786432,235932
)
g1,965:35093234,23250631
(1,965:35093234,23250631:6432330,550500,235932
g1,965:35486450,23250631
r1,978:35486450,23250631:0,658275,235932
x1,978:36651538,23250631
k1,965:41106134,23250631:4454596
g1,965:41499350,23250631
r1,978:41525564,23250631:26214,786432,235932
)
g1,965:41525564,23250631
(1,965:41525564,23250631:4085333,550500,235932
g1,965:41918780,23250631
r1,978:41918780,23250631:0,658275,235932
x1,978:43739230,23250631
k1,965:45191467,23250631:1452237
g1,965:45584683,23250631
r1,978:45610897,23250631:26214,786432,235932
)
g1,965:45610897,23250631
)
(1,965:13024788,24063277:32586109,550500,235932
g1,965:13024788,24063277
(1,965:13024788,24063277:5231601,550500,235932
r1,978:13024788,24063277:0,786432,235932
r1,978:13051002,24063277:26214,786432,235932
g1,965:13444218,24063277
r1,978:13444218,24063277:0,683760,235932
x1,978:13935739,24063277
k1,965:13444218,24063277:-18205
x1,965:15223706,24063277
x1,965:16082958,24063277
k1,965:17836959,24063277:1754001
g1,965:18230175,24063277
r1,978:18256389,24063277:26214,786432,235932
)
g1,965:18256389,24063277
(1,965:18256389,24063277:4556914,550500,235932
g1,965:18649605,24063277
r1,978:18649605,24063277:0,658275,235932
x1,978:20652098,24063277
k1,965:22393873,24063277:1741775
g1,965:22787089,24063277
r1,978:22813303,24063277:26214,786432,235932
)
g1,965:22813303,24063277
(1,965:22813303,24063277:5671931,550500,235932
g1,965:23206519,24063277
r1,978:23206519,24063277:0,658275,235932
x1,978:24371607,24063277
k1,965:28065804,24063277:3694197
g1,965:28459020,24063277
r1,978:28485234,24063277:26214,786432,235932
)
g1,965:28485234,24063277
(1,965:28485234,24063277:6608000,550500,235932
g1,965:28878450,24063277
r1,978:28878450,24063277:0,658275,235932
x1,978:30043538,24063277
k1,965:34673804,24063277:4630266
g1,965:35067020,24063277
r1,978:35093234,24063277:26214,786432,235932
)
g1,965:35093234,24063277
(1,965:35093234,24063277:6432330,550500,235932
g1,965:35486450,24063277
r1,978:35486450,24063277:0,658275,235932
x1,978:36651538,24063277
k1,965:41106134,24063277:4454596
g1,965:41499350,24063277
r1,978:41525564,24063277:26214,786432,235932
)
g1,965:41525564,24063277
(1,965:41525564,24063277:4085333,550500,235932
g1,965:41918780,24063277
r1,978:41918780,24063277:0,658275,235932
x1,978:43739230,24063277
k1,965:45191467,24063277:1452237
g1,965:45584683,24063277
r1,978:45610897,24063277:26214,786432,235932
)
g1,965:45610897,24063277
)
(1,965:13024788,24875923:32586109,550500,235932
g1,965:13024788,24875923
(1,965:13024788,24875923:5231601,550500,235932
r1,978:13024788,24875923:0,786432,235932
r1,978:13051002,24875923:26214,786432,235932
g1,965:13444218,24875923
r1,978:13444218,24875923:0,683760,235932
x1,978:15088082,24875923
g1,965:15306535,24875923
x1,965:17591197,24875923
k1,965:17836959,24875923:245762
g1,965:18230175,24875923
r1,978:18256389,24875923:26214,786432,235932
)
g1,965:18256389,24875923
(1,965:18256389,24875923:4556914,550500,235932
g1,965:18649605,24875923
r1,978:18649605,24875923:0,658275,235932
x1,978:20652098,24875923
k1,965:22393873,24875923:1741775
g1,965:22787089,24875923
r1,978:22813303,24875923:26214,786432,235932
)
g1,965:22813303,24875923
(1,965:22813303,24875923:5671931,550500,235932
g1,965:23206519,24875923
r1,978:23206519,24875923:0,658275,235932
x1,978:24699288,24875923
k1,965:28065804,24875923:3366516
g1,965:28459020,24875923
r1,978:28485234,24875923:26214,786432,235932
)
g1,965:28485234,24875923
(1,965:28485234,24875923:6608000,550500,235932
g1,965:28878450,24875923
r1,978:28878450,24875923:0,658275,235932
x1,978:30371219,24875923
k1,965:34673804,24875923:4302585
g1,965:35067020,24875923
r1,978:35093234,24875923:26214,786432,235932
)
g1,965:35093234,24875923
(1,965:35093234,24875923:6432330,550500,235932
g1,965:35486450,24875923
r1,978:35486450,24875923:0,658275,235932
x1,978:36651538,24875923
k1,965:41106134,24875923:4454596
g1,965:41499350,24875923
r1,978:41525564,24875923:26214,786432,235932
)
g1,965:41525564,24875923
(1,965:41525564,24875923:4085333,550500,235932
g1,965:41918780,24875923
r1,978:41918780,24875923:0,658275,235932
x1,978:43739230,24875923
k1,965:45191467,24875923:1452237
g1,965:45584683,24875923
r1,978:45610897,24875923:26214,786432,235932
)
g1,965:45610897,24875923
)
(1,965:13024788,25688569:32586109,550500,235932
g1,965:13024788,25688569
(1,965:13024788,25688569:5231601,550500,235932
r1,978:13024788,25688569:0,786432,235932
r1,978:13051002,25688569:26214,786432,235932
g1,965:13444218,25688569
r1,978:13444218,25688569:0,691043,235932
x1,978:15856313,25688569
g1,965:16074766,25688569
x1,965:16502572,25688569
x1,965:17836959,25688569
g1,965:17836959,25688569
g1,965:18230175,25688569
r1,978:18256389,25688569:26214,786432,235932
)
g1,965:18256389,25688569
(1,965:18256389,25688569:4556914,550500,235932
g1,965:18649605,25688569
r1,978:18649605,25688569:0,658275,235932
x1,978:20652098,25688569
k1,965:22393873,25688569:1741775
g1,965:22787089,25688569
r1,978:22813303,25688569:26214,786432,235932
)
g1,965:22813303,25688569
(1,965:22813303,25688569:5671931,550500,235932
g1,965:23206519,25688569
r1,978:23206519,25688569:0,658275,235932
x1,978:24371607,25688569
k1,965:28065804,25688569:3694197
g1,965:28459020,25688569
r1,978:28485234,25688569:26214,786432,235932
)
g1,965:28485234,25688569
(1,965:28485234,25688569:6608000,550500,235932
g1,965:28878450,25688569
r1,978:28878450,25688569:0,658275,235932
x1,978:30371219,25688569
k1,965:34673804,25688569:4302585
g1,965:35067020,25688569
r1,978:35093234,25688569:26214,786432,235932
)
g1,965:35093234,25688569
(1,965:35093234,25688569:6432330,550500,235932
g1,965:35486450,25688569
r1,978:35486450,25688569:0,658275,235932
x1,978:36651538,25688569
k1,965:41106134,25688569:4454596
g1,965:41499350,25688569
r1,978:41525564,25688569:26214,786432,235932
)
g1,965:41525564,25688569
(1,965:41525564,25688569:4085333,550500,235932
g1,965:41918780,25688569
r1,978:41918780,25688569:0,658275,235932
x1,978:44394592,25688569
k1,965:45191467,25688569:796875
g1,965:45584683,25688569
r1,978:45610897,25688569:26214,786432,235932
)
g1,965:45610897,25688569
)
(1,965:13024788,26501215:32586109,550500,235932
g1,965:13024788,26501215
(1,965:13024788,26501215:5231601,550500,235932
r1,978:13024788,26501215:0,786432,235932
r1,978:13051002,26501215:26214,786432,235932
g1,965:13444218,26501215
r1,978:13444218,26501215:0,683760,235932
x1,978:14900577,26501215
k1,965:17836959,26501215:2936382
g1,965:18230175,26501215
r1,978:18256389,26501215:26214,786432,235932
)
g1,965:18256389,26501215
(1,965:18256389,26501215:4556914,550500,235932
g1,965:18649605,26501215
r1,978:18649605,26501215:0,658275,235932
x1,978:20652098,26501215
k1,965:22393873,26501215:1741775
g1,965:22787089,26501215
r1,978:22813303,26501215:26214,786432,235932
)
g1,965:22813303,26501215
(1,965:22813303,26501215:5671931,550500,235932
g1,965:23206519,26501215
r1,978:23206519,26501215:0,658275,235932
x1,978:24699288,26501215
k1,965:28065804,26501215:3366516
g1,965:28459020,26501215
r1,978:28485234,26501215:26214,786432,235932
)
g1,965:28485234,26501215
(1,965:28485234,26501215:6608000,550500,235932
g1,965:28878450,26501215
r1,978:28878450,26501215:0,658275,235932
x1,978:30371219,26501215
k1,965:34673804,26501215:4302585
g1,965:35067020,26501215
r1,978:35093234,26501215:26214,786432,235932
)
g1,965:35093234,26501215
(1,965:35093234,26501215:6432330,550500,235932
g1,965:35486450,26501215
r1,978:35486450,26501215:0,658275,235932
x1,978:36651538,26501215
k1,965:41106134,26501215:4454596
g1,965:41499350,26501215
r1,978:41525564,26501215:26214,786432,235932
)
g1,965:41525564,26501215
(1,965:41525564,26501215:4085333,550500,235932
g1,965:41918780,26501215
r1,978:41918780,26501215:0,658275,235932
x1,978:44066911,26501215
k1,965:45191467,26501215:1124556
g1,965:45584683,26501215
r1,978:45610897,26501215:26214,786432,235932
)
g1,965:45610897,26501215
)
(1,965:13024788,27313861:32586109,550500,235932
g1,965:13024788,27313861
(1,965:13024788,27313861:5231601,550500,235932
r1,978:13024788,27313861:0,786432,235932
r1,978:13051002,27313861:26214,786432,235932
g1,965:13444218,27313861
r1,978:13444218,27313861:0,683760,235932
x1,978:15967360,27313861
g1,965:16185813,27313861
x1,965:17642172,27313861
k1,965:17836959,27313861:194787
g1,965:18230175,27313861
r1,978:18256389,27313861:26214,786432,235932
)
g1,965:18256389,27313861
(1,965:18256389,27313861:4556914,550500,235932
g1,965:18649605,27313861
r1,978:18649605,27313861:0,658275,235932
x1,978:20652098,27313861
k1,965:22393873,27313861:1741775
g1,965:22787089,27313861
r1,978:22813303,27313861:26214,786432,235932
)
g1,965:22813303,27313861
(1,965:22813303,27313861:5671931,550500,235932
g1,965:23206519,27313861
r1,978:23206519,27313861:0,658275,235932
x1,978:24699288,27313861
k1,965:28065804,27313861:3366516
g1,965:28459020,27313861
r1,978:28485234,27313861:26214,786432,235932
)
g1,965:28485234,27313861
(1,965:28485234,27313861:6608000,550500,235932
g1,965:28878450,27313861
r1,978:28878450,27313861:0,658275,235932
x1,978:30043538,27313861
k1,965:34673804,27313861:4630266
g1,965:35067020,27313861
r1,978:35093234,27313861:26214,786432,235932
)
g1,965:35093234,27313861
(1,965:35093234,27313861:6432330,550500,235932
g1,965:35486450,27313861
r1,978:35486450,27313861:0,658275,235932
x1,978:36651538,27313861
k1,965:41106134,27313861:4454596
g1,965:41499350,27313861
r1,978:41525564,27313861:26214,786432,235932
)
g1,965:41525564,27313861
(1,965:41525564,27313861:4085333,550500,235932
g1,965:41918780,27313861
r1,978:41918780,27313861:0,658275,235932
x1,978:43739230,27313861
k1,965:45191467,27313861:1452237
g1,965:45584683,27313861
r1,978:45610897,27313861:26214,786432,235932
)
g1,965:45610897,27313861
)
(1,965:13024788,28126507:32586109,550500,235932
g1,965:13024788,28126507
(1,965:13024788,28126507:5231601,550500,235932
r1,978:13024788,28126507:0,786432,235932
r1,978:13051002,28126507:26214,786432,235932
g1,965:13444218,28126507
r1,978:13444218,28126507:0,683760,235932
x1,978:15841747,28126507
g1,965:16060200,28126507
x1,965:16533516,28126507
x1,965:17318127,28126507
k1,965:17836959,28126507:518832
g1,965:18230175,28126507
r1,978:18256389,28126507:26214,786432,235932
)
g1,965:18256389,28126507
(1,965:18256389,28126507:4556914,550500,235932
g1,965:18649605,28126507
r1,978:18649605,28126507:0,658275,235932
x1,978:20652098,28126507
k1,965:22393873,28126507:1741775
g1,965:22787089,28126507
r1,978:22813303,28126507:26214,786432,235932
)
g1,965:22813303,28126507
(1,965:22813303,28126507:5671931,550500,235932
g1,965:23206519,28126507
r1,978:23206519,28126507:0,658275,235932
x1,978:24371607,28126507
k1,965:28065804,28126507:3694197
g1,965:28459020,28126507
r1,978:28485234,28126507:26214,786432,235932
)
g1,965:28485234,28126507
(1,965:28485234,28126507:6608000,550500,235932
g1,965:28878450,28126507
r1,978:28878450,28126507:0,658275,235932
x1,978:30043538,28126507
k1,965:34673804,28126507:4630266
g1,965:35067020,28126507
r1,978:35093234,28126507:26214,786432,235932
)
g1,965:35093234,28126507
(1,965:35093234,28126507:6432330,550500,235932
g1,965:35486450,28126507
r1,978:35486450,28126507:0,658275,235932
x1,978:36651538,28126507
k1,965:41106134,28126507:4454596
g1,965:41499350,28126507
r1,978:41525564,28126507:26214,786432,235932
)
g1,965:41525564,28126507
(1,965:41525564,28126507:4085333,550500,235932
g1,965:41918780,28126507
r1,978:41918780,28126507:0,658275,235932
x1,978:43411549,28126507
k1,965:45191467,28126507:1779918
g1,965:45584683,28126507
r1,978:45610897,28126507:26214,786432,235932
)
g1,965:45610897,28126507
)
(1,965:13024788,28939153:32586109,550500,235932
g1,965:13024788,28939153
(1,965:13024788,28939153:5231601,550500,235932
r1,978:13024788,28939153:0,786432,235932
r1,978:13051002,28939153:26214,786432,235932
g1,965:13444218,28939153
r1,978:13444218,28939153:0,683760,235932
x1,978:15088082,28939153
g1,965:15306535,28939153
x1,965:16762894,28939153
k1,965:17836959,28939153:1074065
g1,965:18230175,28939153
r1,978:18256389,28939153:26214,786432,235932
)
g1,965:18256389,28939153
(1,965:18256389,28939153:4556914,550500,235932
g1,965:18649605,28939153
r1,978:18649605,28939153:0,658275,235932
x1,978:20652098,28939153
k1,965:22393873,28939153:1741775
g1,965:22787089,28939153
r1,978:22813303,28939153:26214,786432,235932
)
g1,965:22813303,28939153
(1,965:22813303,28939153:5671931,550500,235932
g1,965:23206519,28939153
r1,978:23206519,28939153:0,658275,235932
x1,978:24699288,28939153
k1,965:28065804,28939153:3366516
g1,965:28459020,28939153
r1,978:28485234,28939153:26214,786432,235932
)
g1,965:28485234,28939153
(1,965:28485234,28939153:6608000,550500,235932
g1,965:28878450,28939153
r1,978:28878450,28939153:0,658275,235932
x1,978:30698900,28939153
k1,965:34673804,28939153:3974904
g1,965:35067020,28939153
r1,978:35093234,28939153:26214,786432,235932
)
g1,965:35093234,28939153
(1,965:35093234,28939153:6432330,550500,235932
g1,965:35486450,28939153
r1,978:35486450,28939153:0,658275,235932
x1,978:36651538,28939153
k1,965:41106134,28939153:4454596
g1,965:41499350,28939153
r1,978:41525564,28939153:26214,786432,235932
)
g1,965:41525564,28939153
(1,965:41525564,28939153:4085333,550500,235932
g1,965:41918780,28939153
r1,978:41918780,28939153:0,658275,235932
x1,978:43739230,28939153
k1,965:45191467,28939153:1452237
g1,965:45584683,28939153
r1,978:45610897,28939153:26214,786432,235932
)
g1,965:45610897,28939153
)
(1,965:13024788,29751799:32586109,550500,235932
g1,965:13024788,29751799
(1,965:13024788,29751799:5231601,550500,235932
r1,978:13024788,29751799:0,786432,235932
r1,978:13051002,29751799:26214,786432,235932
g1,965:13444218,29751799
r1,978:13444218,29751799:0,683760,235932
x1,978:15677908,29751799
g1,965:15896361,29751799
x1,965:17179776,29751799
k1,965:17836959,29751799:657183
g1,965:18230175,29751799
r1,978:18256389,29751799:26214,786432,235932
)
g1,965:18256389,29751799
(1,965:18256389,29751799:4556914,550500,235932
g1,965:18649605,29751799
r1,978:18649605,29751799:0,658275,235932
x1,978:20652098,29751799
k1,965:22393873,29751799:1741775
g1,965:22787089,29751799
r1,978:22813303,29751799:26214,786432,235932
)
g1,965:22813303,29751799
(1,965:22813303,29751799:5671931,550500,235932
g1,965:23206519,29751799
r1,978:23206519,29751799:0,658275,235932
x1,978:24371607,29751799
k1,965:28065804,29751799:3694197
g1,965:28459020,29751799
r1,978:28485234,29751799:26214,786432,235932
)
g1,965:28485234,29751799
(1,965:28485234,29751799:6608000,550500,235932
g1,965:28878450,29751799
r1,978:28878450,29751799:0,658275,235932
x1,978:30043538,29751799
k1,965:34673804,29751799:4630266
g1,965:35067020,29751799
r1,978:35093234,29751799:26214,786432,235932
)
g1,965:35093234,29751799
(1,965:35093234,29751799:6432330,550500,235932
g1,965:35486450,29751799
r1,978:35486450,29751799:0,658275,235932
x1,978:36651538,29751799
k1,965:41106134,29751799:4454596
g1,965:41499350,29751799
r1,978:41525564,29751799:26214,786432,235932
)
g1,965:41525564,29751799
(1,965:41525564,29751799:4085333,550500,235932
g1,965:41918780,29751799
r1,978:41918780,29751799:0,658275,235932
x1,978:43083868,29751799
k1,965:45191467,29751799:2107599
g1,965:45584683,29751799
r1,978:45610897,29751799:26214,786432,235932
)
g1,965:45610897,29751799
)
(1,965:13024788,30564445:32586109,550500,235932
g1,965:13024788,30564445
(1,965:13024788,30564445:5231601,550500,235932
r1,978:13024788,30564445:0,786432,235932
r1,978:13051002,30564445:26214,786432,235932
g1,965:13444218,30564445
r1,978:13444218,30564445:0,683760,235932
x1,978:14791351,30564445
k1,965:13444218,30564445:-18205
x1,965:15064417,30564445
g1,965:15282870,30564445
x1,965:16074766,30564445
x1,965:16402447,30564445
x1,965:16934016,30564445
k1,965:17836959,30564445:902943
g1,965:18230175,30564445
r1,978:18256389,30564445:26214,786432,235932
)
g1,965:18256389,30564445
(1,965:18256389,30564445:4556914,550500,235932
g1,965:18649605,30564445
r1,978:18649605,30564445:0,658275,235932
x1,978:20652098,30564445
k1,965:22393873,30564445:1741775
g1,965:22787089,30564445
r1,978:22813303,30564445:26214,786432,235932
)
g1,965:22813303,30564445
(1,965:22813303,30564445:5671931,550500,235932
g1,965:23206519,30564445
r1,978:23206519,30564445:0,658275,235932
x1,978:24371607,30564445
k1,965:28065804,30564445:3694197
g1,965:28459020,30564445
r1,978:28485234,30564445:26214,786432,235932
)
g1,965:28485234,30564445
(1,965:28485234,30564445:6608000,550500,235932
g1,965:28878450,30564445
r1,978:28878450,30564445:0,658275,235932
x1,978:30043538,30564445
k1,965:34673804,30564445:4630266
g1,965:35067020,30564445
r1,978:35093234,30564445:26214,786432,235932
)
g1,965:35093234,30564445
(1,965:35093234,30564445:6432330,550500,235932
g1,965:35486450,30564445
r1,978:35486450,30564445:0,658275,235932
x1,978:36651538,30564445
k1,965:41106134,30564445:4454596
g1,965:41499350,30564445
r1,978:41525564,30564445:26214,786432,235932
)
g1,965:41525564,30564445
(1,965:41525564,30564445:4085333,550500,235932
g1,965:41918780,30564445
r1,978:41918780,30564445:0,658275,235932
x1,978:43083868,30564445
k1,965:45191467,30564445:2107599
g1,965:45584683,30564445
r1,978:45610897,30564445:26214,786432,235932
)
g1,965:45610897,30564445
)
]
$1,965:45610897,26507771
)
)
)
k1,965:13024789,26507771:-32586108
)
)
g1,965:37890491,26507771
)
g1,965:37890491,26507771
)
(1,967:13024788,29868898:24865505,0,0
k1,967:25457540,29868898:12432752
g1,967:25457540,29868898
k1,967:37890292,29868898:12432752
)
]
]
(1,969:13024788,32695135:24865505,655359,183500
(1,969:13024788,32695135:0,0,0
g1,969:13024788,32695135
)
(1,969:13024788,32695135:0,0,0
(1,969:13024788,32695135:0,0,0
(1,969:13024788,31515487:0,0,0
)
)
g1,969:13024788,32695135
)
x1,969:18971076,32695135
x1,969:19501916,32695135
g1,969:19855810,32695135
x1,969:21551551,32695135
g1,969:21905445,32695135
x1,969:22890669,32695135
x1,969:28516379,32695135
x1,969:29047219,32695135
k1,969:33449115,32695135:4441178
k1,969:37890293,32695135:4441178
)
(1,969:13024788,32695135:0,0,183500
(1,969:13024788,32695135:0,215040,0
g1,969:13680148,32695135
g1,969:38545653,32695135
(1,969:38545653,32695135:655360,215040,0
k1,969:38678767,32695135:133114
x1,969:39201013,32695135
)
k1,969:13024789,32695135:-26176224
)
)
h1,969:13024788,32695135:0,0,183500
(1,972:13024788,34130554:24865505,491520,163840
x1,972:14129872,34130554
g1,971:14348325,34130554
x1,971:16864185,34130554
g1,971:17082638,34130554
x1,971:17610569,34130554
g1,971:17829022,34130554
x1,971:21051217,34130554
g1,971:21269670,34130554
x1,971:23656279,34130554
g1,971:23874732,34130554
x1,971:24420867,34130554
x1,971:27060515,34130554
g1,971:27278968,34130554
x1,971:29008394,34130554
g1,971:29226847,34130554
x1,971:30064252,34130554
x1,971:32398066,34130554
g1,971:32616519,34130554
x1,971:33239112,34130554
x1,971:35733127,34130554
g1,971:35951580,34130554
x1,971:37744722,34130554
k1,971:37890293,34130554:145571
)
(1,972:13024788,34130554:0,0,163840
(1,972:13024788,34130554:0,215040,0
g1,972:13680148,34130554
g1,972:38545653,34130554
(1,972:38545653,34130554:655360,215040,0
k1,972:38678767,34130554:133114
x1,972:39201013,34130554
)
k1,972:13024789,34130554:-26176224
)
)
(1,972:13024788,34916986:24865505,491520,163840
x1,972:15569558,34916986
g1,971:15788011,34916986
x1,971:17972551,34916986
x1,971:18245617,34916986
g1,971:18464070,34916986
x1,971:22390779,34916986
g1,971:22609232,34916986
x1,971:23665093,34916986
g1,971:23883546,34916986
x1,971:25576563,34916986
g1,971:25795016,34916986
x1,971:26787161,34916986
x1,971:27606363,34916986
g1,971:27824816,34916986
x1,971:28425564,34916986
x1,971:31542170,34916986
g1,971:31760623,34916986
x1,971:32689052,34916986
x1,971:33544663,34916986
g1,971:33763116,34916986
x1,971:36096931,34916986
k1,971:37890293,34916986:1793362
)
(1,972:13024788,34916986:0,0,163840
(1,972:13024788,34916986:0,215040,0
g1,972:13680148,34916986
g1,972:38545653,34916986
(1,972:38545653,34916986:655360,215040,0
k1,972:38678767,34916986:133114
x1,972:39201013,34916986
)
k1,972:13024789,34916986:-26176224
)
)
(1,972:13024788,35703418:24865505,491520,163840
x1,972:17206361,35703418
g1,971:17424814,35703418
x1,971:20104515,35703418
x1,971:20869104,35703418
g1,971:21087557,35703418
x1,971:24373465,35703418
g1,971:24591918,35703418
x1,971:25502142,35703418
g1,971:25720595,35703418
x1,971:26266730,35703418
x1,971:29711018,35703418
x1,971:30038699,35703418
g1,971:30257152,35703418
x1,971:30785083,35703418
g1,971:31003536,35703418
x1,971:31913760,35703418
g1,971:32132213,35703418
x1,971:33297300,35703418
x1,971:34480591,35703418
g1,971:34699044,35703418
x1,971:36994630,35703418
k1,971:37890293,35703418:895663
)
(1,972:13024788,35703418:0,0,163840
(1,972:13024788,35703418:0,215040,0
g1,972:13680148,35703418
g1,972:38545653,35703418
(1,972:38545653,35703418:655360,215040,0
k1,972:38678767,35703418:133114
x1,972:39201013,35703418
)
k1,972:13024789,35703418:-26176224
)
)
(1,972:13024788,36489850:24865505,455111,127431
x1,972:13898604,36489850
x1,971:15012718,36489850
g1,971:15231171,36489850
x1,971:16232418,36489850
x1,971:17379300,36489850
x1,971:18052866,36489850
g1,971:18271319,36489850
x1,971:18817454,36489850
g1,971:19035907,36489850
x1,971:20095408,36489850
g1,971:20313861,36489850
x1,971:21901293,36489850
x1,971:22028724,36489850
g1,971:22319995,36489850
x1,971:23448672,36489850
g1,971:23667125,36489850
x1,971:24886827,36489850
x1,971:26215754,36489850
g1,971:26434207,36489850
x1,971:28314730,36489850
g1,971:28533183,36489850
x1,971:29481637,36489850
x1,971:30646724,36489850
g1,971:30865177,36489850
x1,971:31229267,36489850
x1,971:32194106,36489850
g1,971:32412559,36489850
x1,971:34123782,36489850
g1,971:34342235,36489850
x1,971:35398096,36489850
g1,971:35616549,36489850
x1,971:36126275,36489850
x1,971:36945477,36489850
k1,971:37890293,36489850:944816
)
(1,972:13024788,36489850:0,0,127431
(1,972:13024788,36489850:0,215040,0
g1,972:13680148,36489850
g1,972:38545653,36489850
(1,972:38545653,36489850:655360,215040,0
k1,972:38678767,36489850:133114
x1,972:39201013,36489850
)
k1,972:13024789,36489850:-26176224
)
)
(1,972:13024788,37276282:24865505,455111,127431
x1,972:14688136,37276282
x1,971:15178676,37276282
k1,971:15396137,37276282:217461
x1,971:15937357,37276282
x1,971:16496453,37276282
k1,971:16713914,37276282:217461
x1,971:17579866,37276282
x1,971:18427941,37276282
k1,971:18645402,37276282:217461
x1,971:21934212,37276282
k1,971:22151871,37276282:217659
x1,971:24533238,37276282
k1,971:24750699,37276282:217461
x1,971:27352161,37276282
k1,971:27569622,37276282:217461
x1,971:28146923,37276282
k1,971:28364384,37276282:217461
x1,971:31544949,37276282
k1,971:31762410,37276282:217461
x1,971:32808768,37276282
k1,971:33026229,37276282:217461
x1,971:34402729,37276282
k1,971:34620190,37276282:217461
x1,971:35522222,37276282
k1,971:35739683,37276282:217461
x1,971:36605635,37276282
x1,971:37890293,37276282
k1,971:37890293,37276282:0
)
(1,972:13024788,37276282:0,0,127431
(1,972:13024788,37276282:0,215040,0
g1,972:13680148,37276282
g1,972:38545653,37276282
(1,972:38545653,37276282:655360,215040,0
k1,972:38678767,37276282:133114
x1,972:39201013,37276282
)
k1,972:13024789,37276282:-26176224
)
)
(1,972:13024788,38062714:24865505,455111,0
x1,972:15726332,38062714
k1,972:26744742,38062714:11145550
k1,972:37890292,38062714:11145550
)
(1,972:13024788,38062714:0,0,0
(1,972:13024788,38062714:0,215040,0
g1,972:13680148,38062714
g1,972:38545653,38062714
(1,972:38545653,38062714:655360,215040,0
k1,972:38678767,38062714:133114
x1,972:39201013,38062714
)
k1,972:13024789,38062714:-26176224
)
)
h1,972:13024788,38062714:0,0,0
(1,973:13024788,39897264:24865505,546132,152916
(1,973:13024788,39897264:0,0,0
g1,973:13024788,39897264
)
(1,973:13024788,39897264:0,0,0
(1,973:13024788,39897264:0,0,0
(1,973:13024788,38979760:0,0,0
)
)
g1,973:13024788,39897264
)
x1,973:15575685,39897264
g1,973:15870597,39897264
x1,973:16426743,39897264
x1,973:18787404,39897264
g1,973:19082316,39897264
x1,973:20640617,39897264
x1,973:23531483,39897264
k1,973:30710888,39897264:7179405
k1,973:37890293,39897264:7179405
)
(1,973:13024788,39897264:0,0,152916
(1,973:13024788,39897264:0,215040,0
g1,973:13680148,39897264
g1,973:38545653,39897264
(1,973:38545653,39897264:655360,215040,0
k1,973:38678767,39897264:133114
x1,973:39201013,39897264
)
k1,973:13024789,39897264:-26176224
)
)
h1,973:13024788,39897264:0,0,152916
(1,976:13024788,41106948:24865505,455111,127431
x1,976:13962320,41106948
g1,975:14180773,41106948
x1,975:14836135,41106948
g1,975:15054588,41106948
x1,975:16110449,41106948
g1,975:16328902,41106948
x1,975:17266434,41106948
g1,975:17484887,41106948
x1,975:18140249,41106948
g1,975:18358702,41106948
x1,975:20184610,41106948
x1,975:20421268,41106948
g1,975:20639721,41106948
x1,975:21549945,41106948
g1,975:21768398,41106948
x1,975:23297575,41106948
g1,975:23516028,41106948
x1,975:25886252,41106948
g1,975:26104705,41106948
x1,975:27897847,41106948
g1,975:28116300,41106948
x1,975:28462186,41106948
x1,975:29849367,41106948
g1,975:30067820,41106948
x1,975:30852434,41106948
g1,975:31070887,41106948
x1,975:31981111,41106948
g1,975:32199564,41106948
x1,975:32691085,41106948
x1,975:33979052,41106948
x1,975:34838304,41106948
g1,975:35056757,41106948
x1,975:36112618,41106948
k1,975:37890293,41106948:1777675
)
(1,976:13024788,41106948:0,0,127431
(1,976:13024788,41106948:0,215040,0
g1,976:13680148,41106948
g1,976:38545653,41106948
(1,976:38545653,41106948:655360,215040,0
k1,976:38678767,41106948:133114
x1,976:39201013,41106948
)
k1,976:13024789,41106948:-26176224
)
)
(1,976:13024788,41893380:24865505,455111,127431
x1,976:14308205,41893380
x1,975:16124102,41893380
g1,975:16342555,41893380
x1,975:17216371,41893380
x1,975:18512530,41893380
g1,975:18730983,41893380
x1,975:19901530,41893380
x1,975:21285071,41893380
x1,975:22086068,41893380
x1,975:22213499,41893380
g1,975:22504770,41893380
x1,975:24183221,41893380
g1,975:24401674,41893380
x1,975:25350128,41893380
g1,975:25568581,41893380
x1,975:26955763,41893380
g1,975:27174216,41893380
x1,975:29728305,41893380
g1,975:29946758,41893380
x1,975:30856982,41893380
g1,975:31075435,41893380
x1,975:31403116,41893380
x1,975:31730797,41893380
x1,975:33207179,41893380
g1,975:33425632,41893380
x1,975:35391717,41893380
g1,975:35610170,41893380
x1,975:36138101,41893380
g1,975:36356554,41893380
x1,975:37266777,41893380
x1,975:37612662,41893380
k1,975:37890293,41893380:277631
)
(1,976:13024788,41893380:0,0,127431
(1,976:13024788,41893380:0,215040,0
g1,976:13680148,41893380
g1,976:38545653,41893380
(1,976:38545653,41893380:655360,215040,0
k1,976:38678767,41893380:133114
x1,976:39201013,41893380
)
k1,976:13024789,41893380:-26176224
)
)
(1,976:13024788,42679812:24865505,455111,127431
x1,976:15010897,42679812
g1,975:15229350,42679812
x1,975:15921121,42679812
g1,975:16139574,42679812
x1,975:17049798,42679812
g1,975:17268251,42679812
x1,975:18142067,42679812
x1,975:18997678,42679812
g1,975:19216131,42679812
x1,975:21145808,42679812
g1,975:21364261,42679812
x1,975:24568252,42679812
g1,975:24859523,42679812
x1,975:25287329,42679812
x1,975:25817079,42679812
g1,975:26035532,42679812
x1,975:28551391,42679812
g1,975:28769844,42679812
x1,975:32898576,42679812
[1,975:32939861,42679812:206438,26214,0
]
x1,975:33490360,42679812
g1,975:33708813,42679812
x1,975:34764674,42679812
g1,975:34983127,42679812
x1,975:36015310,42679812
g1,975:36233763,42679812
x1,975:37109398,42679812
k1,975:37890293,42679812:780895
)
(1,976:13024788,42679812:0,0,127431
(1,976:13024788,42679812:0,215040,0
g1,976:13680148,42679812
g1,976:38545653,42679812
(1,976:38545653,42679812:655360,215040,0
k1,976:38678767,42679812:133114
x1,976:39201013,42679812
)
k1,976:13024789,42679812:-26176224
)
)
(1,976:13024788,43466244:24865505,455111,127431
x1,976:15614512,43466244
x1,975:16378318,43466244
g1,975:16596771,43466244
x1,975:18488145,43466244
g1,975:18706598,43466244
x1,975:19615912,43466244
g1,975:19834365,43466244
x1,975:20780052,43466244
g1,975:20998505,43466244
x1,975:23842837,43466244
g1,975:24061290,43466244
x1,975:24606879,43466244
g1,975:24825332,43466244
x1,975:25189058,43466244
x1,975:26152950,43466244
g1,975:26371403,43466244
x1,975:27244345,43466244
x1,975:28539226,43466244
g1,975:28757679,43466244
x1,975:31012779,43466244
g1,975:31231232,43466244
x1,975:32504272,43466244
g1,975:32722725,43466244
x1,975:34723216,43466244
g1,975:34941669,43466244
x1,975:35978288,43466244
x1,975:37887828,43466244
k1,975:37890293,43466244:2465
)
(1,976:13024788,43466244:0,0,127431
(1,976:13024788,43466244:0,215040,0
g1,976:13680148,43466244
g1,976:38545653,43466244
(1,976:38545653,43466244:655360,215040,0
k1,976:38678767,43466244:133114
x1,976:39201013,43466244
)
k1,976:13024789,43466244:-26176224
)
)
(1,976:13024788,44252676:24865505,455111,127431
x1,976:14226285,44252676
g1,975:14444738,44252676
x1,975:14772419,44252676
g1,975:14990872,44252676
x1,975:16980623,44252676
g1,975:17199076,44252676
x1,975:17727007,44252676
g1,975:17945460,44252676
x1,975:19440048,44252676
g1,975:19658501,44252676
x1,975:21631865,44252676
g1,975:21850318,44252676
x1,975:22906179,44252676
g1,975:23124632,44252676
x1,975:23488722,44252676
x1,975:23834608,44252676
x1,975:24562789,44252676
g1,975:24781242,44252676
x1,975:26172064,44252676
g1,975:26390517,44252676
x1,975:27937899,44252676
g1,975:28156352,44252676
x1,975:29031987,44252676
g1,975:29250440,44252676
x1,975:31218344,44252676
g1,975:31436797,44252676
x1,975:32479914,44252676
g1,975:32698367,44252676
x1,975:34615299,44252676
g1,975:34833752,44252676
x1,975:35618366,44252676
g1,975:35836819,44252676
x1,975:37280435,44252676
x1,975:37553501,44252676
k1,975:37890293,44252676:336792
)
(1,976:13024788,44252676:0,0,127431
(1,976:13024788,44252676:0,215040,0
g1,976:13680148,44252676
g1,976:38545653,44252676
(1,976:38545653,44252676:655360,215040,0
k1,976:38678767,44252676:133114
x1,976:39201013,44252676
)
k1,976:13024789,44252676:-26176224
)
)
]
(1,978:13024788,49020595:24865505,1290439,235932
(1,978:13024788,49020595:24865505,1290439,235932
g1,978:2368143,49020595
(1,978:2368143,49020595:35522150,1290439,235932
[1,978:2368143,49020595:35522150,1290439,235932
(1,978:2368143,49020595:35522150,550500,235932
(1,978:2368143,49020595:0,550500,235932
[1,978:2368143,49020595:35522150,550500,235932
(1,978:2368143,49020595:35522150,550500,235932
h1,978:2368143,49020595:0,0,0
x1,978:4288714,49020595
x1,978:4634599,49020595
x1,978:5200758,49020595
g1,978:5419211,49020595
x1,978:6256618,49020595
g1,978:6475071,49020595
x1,978:7785795,49020595
r1,978:7785795,49020595:0,786432,235932
k1,978:22838044,49020595:15052249
k1,978:37890293,49020595:15052249
)
]
k1,978:2368141,49020595:-35522152
)
g1,978:2368143,49020595
[1,978:2368143,49020595:35522150,0,0
(1,978:2368143,49020595:35522150,0,0
k1,978:20129219,49020595:17761076
h1,978:20129219,49020595:0,0,0
g1,978:20129219,49020595
k1,978:37890295,49020595:17761076
)
]
g1,978:37890293,49020595
(1,978:37890293,49020595:0,550500,235932
k1,978:2368141,49020595:-35522152
[1,978:2368141,49020595:35522150,550500,235932
(1,978:2368141,49020595:35522150,550500,235932
k1,978:36268269,49020595:33900128
h1,978:36251885,49020595:0,0,0
x1,978:37234928,49020595
x1,978:37890290,49020595
r1,978:37890290,49020595:0,786432,235932
g1,978:37890290,49020595
g1,978:37890290,49020595
)
]
)
)
]
)
g1,978:37890293,49020595
)
)
]
]
]
!58363
}31
!11
{32
[1,998:4736286,49020595:33154007,44284309,235932
(1,998:4736286,4736286:0,0,0
[1,998:0,4736286:0,0,0
(1,998:0,0:0,0,0
g1,998:0,0
)
]
)
[1,998:4736286,4736286:0,0,0
(1,998:4736286,1535259:0,0,0
k1,998:4736286,1535259:-8222721
)
]
[1,998:4736286,49020595:33154007,44284309,235932
[1,998:13024788,49020595:24865505,47419555,235932
[1,998:13024788,2387472:24865505,786432,0
(1,998:13024788,2387472:24865505,0,0
(1,998:13024788,2387472:24865505,0,0
g1,998:2368143,2387472
(1,998:2368143,2387472:35522150,0,0
[1,998:2368143,2387472:35522150,0,0
(1,998:2368143,2387472:35522150,0,0
(1,998:2368143,2387472:0,0,0
[1,998:2368143,2387472:35522150,0,0
(1,998:2368143,2387472:35522150,0,0
h1,998:2368143,2387472:0,0,0
k1,998:20129219,2387472:17761076
k1,998:37890295,2387472:17761076
)
]
k1,998:2368141,2387472:-35522152
)
g1,998:2368143,2387472
[1,998:2368143,2387472:35522150,0,0
(1,998:2368143,2387472:35522150,0,0
k1,998:20129219,2387472:17761076
h1,998:20129219,2387472:0,0,0
g1,998:20129219,2387472
k1,998:37890295,2387472:17761076
)
]
g1,998:37890293,2387472
(1,998:37890293,2387472:0,0,0
k1,998:2368141,2387472:-35522152
[1,998:2368141,2387472:35522150,0,0
(1,998:2368141,2387472:35522150,0,0
k1,998:37890293,2387472:35522152
h1,998:37890293,2387472:0,0,0
g1,998:37890293,2387472
g1,998:37890293,2387472
)
]
)
)
]
)
g1,998:37890293,2387472
)
)
]
[1,998:13024788,45468380:24865505,41442508,0
(1,976:13024788,4681232:24865505,455111,127431
x1,976:14893443,4681232
k1,975:15111096,4681232:217653
x1,975:16871943,4681232
x1,975:17360430,4681232
k1,975:17578083,4681232:217653
x1,975:18835831,4681232
k1,975:19053484,4681232:217653
x1,975:21518669,4681232
k1,975:21736323,4681232:217654
x1,975:23211481,4681232
k1,975:23429134,4681232:217653
x1,975:25556520,4681232
k1,975:25847524,4681232:291004
x1,975:26961528,4681232
k1,975:27179181,4681232:217653
x1,975:29520387,4681232
x1,975:29843571,4681232
k1,975:30061225,4681232:217654
x1,975:30600260,4681232
k1,975:30817913,4681232:217653
x1,975:32778202,4681232
k1,975:32995855,4681232:217653
x1,975:35390966,4681232
k1,975:35608619,4681232:217653
x1,975:35967976,4681232
x1,975:36525215,4681232
x1,975:36974173,4681232
x1,975:37890293,4681232
k1,975:37890293,4681232:0
)
(1,976:13024788,4681232:0,0,127431
(1,976:13024788,4681232:0,215040,0
g1,976:13680148,4681232
g1,976:38545653,4681232
(1,976:38545653,4681232:655360,215040,0
k1,976:38678767,4681232:133114
x1,976:39201013,4681232
)
k1,976:13024789,4681232:-26176224
)
)
(1,976:13024788,5467664:24865505,455111,127431
x1,976:13935012,5467664
g1,975:14153465,5467664
x1,975:14408328,5467664
x1,975:14863439,5467664
x1,975:15172915,5467664
g1,975:15391368,5467664
x1,975:16847727,5467664
x1,975:17211817,5467664
x1,975:19982541,5467664
g1,975:20200994,5467664
x1,975:21074810,5467664
x1,975:22188924,5467664
g1,975:22407377,5467664
x1,975:25127125,5467664
g1,975:25345578,5467664
x1,975:26255802,5467664
g1,975:26474255,5467664
x1,975:29472532,5467664
g1,975:29690985,5467664
x1,975:30218916,5467664
g1,975:30437369,5467664
x1,975:31897367,5467664
g1,975:32115820,5467664
x1,975:35145045,5467664
k1,976:36454099,5467664:1436194
k1,976:37890293,5467664:1436194
)
(1,976:13024788,5467664:0,0,127431
(1,976:13024788,5467664:0,215040,0
g1,976:13680148,5467664
g1,976:38545653,5467664
(1,976:38545653,5467664:655360,215040,0
k1,976:38678767,5467664:133114
x1,976:39201013,5467664
)
k1,976:13024789,5467664:-26176224
)
)
h1,976:13024788,5467664:0,0,127431
(1,978:13024788,6254096:24865505,455111,127431
h1,977:13024788,6254096:932339,0,0
x1,977:14894659,6254096
g1,977:15113112,6254096
x1,977:15768474,6254096
g1,977:15986927,6254096
x1,977:18650242,6254096
g1,977:18868695,6254096
x1,977:19778919,6254096
g1,977:19997372,6254096
x1,977:21708595,6254096
g1,977:21927048,6254096
x1,977:23913157,6254096
g1,977:24131610,6254096
x1,977:25223880,6254096
x1,977:27355625,6254096
g1,977:27574078,6254096
x1,977:29294400,6254096
g1,977:29512853,6254096
x1,977:30204624,6254096
g1,977:30423077,6254096
x1,977:31060234,6254096
x1,977:33135546,6254096
g1,977:33353999,6254096
x1,977:34227815,6254096
x1,977:35523974,6254096
g1,977:35815245,6254096
x1,977:36306766,6254096
k1,977:37890293,6254096:1601222
)
(1,978:13024788,6254096:0,0,127431
(1,978:13024788,6254096:0,215040,0
g1,978:13680148,6254096
g1,978:38545653,6254096
(1,978:38545653,6254096:655360,215040,0
k1,978:38678767,6254096:133114
x1,978:39201013,6254096
)
k1,978:13024789,6254096:-26176224
)
)
(1,978:13024788,7040528:24865505,491520,163840
x1,978:15318555,7040528
x1,977:15813716,7040528
g1,977:16032169,7040528
x1,977:17233666,7040528
g1,977:17452119,7040528
x1,977:18764660,7040528
x1,977:20370295,7040528
g1,977:20588748,7040528
x1,977:21462564,7040528
x1,977:22576678,7040528
g1,977:22795131,7040528
x1,977:24333411,7040528
x1,977:26331353,7040528
g1,977:26549806,7040528
x1,977:27041327,7040528
x1,977:28329294,7040528
x1,977:29370591,7040528
g1,977:29589044,7040528
x1,977:32001139,7040528
g1,977:32219592,7040528
x1,977:32647398,7040528
x1,977:34236648,7040528
g1,977:34455101,7040528
x1,977:37023754,7040528
k1,977:37890293,7040528:890787
)
(1,978:13024788,7040528:0,0,163840
(1,978:13024788,7040528:0,215040,0
g1,978:13680148,7040528
g1,978:38545653,7040528
(1,978:38545653,7040528:655360,215040,0
k1,978:38678767,7040528:133114
x1,978:39201013,7040528
)
k1,978:13024789,7040528:-26176224
)
)
(1,978:13024788,7826960:24865505,455111,127431
x1,978:14743291,7826960
g1,977:14961744,7826960
x1,977:16747604,7826960
g1,977:16966057,7826960
x1,977:18058327,7826960
x1,977:20190072,7826960
g1,977:20408525,7826960
x1,977:20991069,7826960
g1,977:21209522,7826960
x1,977:23212015,7826960
g1,977:23430468,7826960
x1,977:25675080,7826960
g1,977:25893533,7826960
x1,977:26603509,7826960
x1,977:26876575,7826960
g1,977:27095028,7826960
x1,977:31223760,7826960
g1,977:31442213,7826960
x1,977:32498074,7826960
g1,977:32716527,7826960
x1,977:33748710,7826960
g1,977:33967163,7826960
x1,977:36736065,7826960
g1,977:36954518,7826960
x1,977:37537062,7826960
k1,977:37890293,7826960:353231
)
(1,978:13024788,7826960:0,0,127431
(1,978:13024788,7826960:0,215040,0
g1,978:13680148,7826960
g1,978:38545653,7826960
(1,978:38545653,7826960:655360,215040,0
k1,978:38678767,7826960:133114
x1,978:39201013,7826960
)
k1,978:13024789,7826960:-26176224
)
)
(1,978:13024788,8613392:24865505,455111,127431
x1,978:14501442,8613392
k1,977:14719800,8613392:218358
x1,977:15583130,8613392
x1,977:16428692,8613392
k1,977:16647050,8613392:218358
x1,977:16898855,8613392
x1,977:17582106,8613392
x1,977:18323348,8613392
k1,977:18614587,8613392:291239
x1,977:19877205,8613392
k1,977:20095563,8613392:218358
x1,977:23642409,8613392
k1,977:23860767,8613392:218358
x1,977:24296028,8613392
k1,977:24514386,8613392:218358
x1,977:26386731,8613392
k1,977:26605089,8613392:218358
x1,977:27380288,8613392
k1,977:27598646,8613392:218358
x1,977:30012370,8613392
k1,977:30230728,8613392:218358
x1,977:31166003,8613392
k1,977:31384361,8613392:218358
x1,977:32589426,8613392
k1,977:32807784,8613392:218358
x1,977:33707086,8613392
k1,977:33925444,8613392:218358
x1,977:35295980,8613392
k1,977:35514338,8613392:218358
x1,977:37890293,8613392
k1,977:37890293,8613392:0
)
(1,978:13024788,8613392:0,0,127431
(1,978:13024788,8613392:0,215040,0
g1,978:13680148,8613392
g1,978:38545653,8613392
(1,978:38545653,8613392:655360,215040,0
k1,978:38678767,8613392:133114
x1,978:39201013,8613392
)
k1,978:13024789,8613392:-26176224
)
)
(1,978:13024788,9399824:24865505,455111,127431
x1,978:13898604,9399824
x1,977:14754215,9399824
g1,977:14972668,9399824
x1,977:15955711,9399824
g1,977:16174164,9399824
x1,977:17270074,9399824
g1,977:17488527,9399824
x1,977:18398751,9399824
g1,977:18617204,9399824
x1,977:19600246,9399824
g1,977:19818699,9399824
x1,977:21533560,9399824
g1,977:21752013,9399824
x1,977:24231462,9399824
x1,977:26324980,9399824
g1,977:26543433,9399824
x1,977:27491887,9399824
x1,977:28609640,9399824
g1,977:28828093,9399824
x1,977:30470138,9399824
g1,977:30688591,9399824
x1,977:31052681,9399824
x1,977:31875523,9399824
g1,977:32093976,9399824
x1,977:33368290,9399824
g1,977:33586743,9399824
x1,977:35589236,9399824
k1,977:37890293,9399824:2301057
)
(1,978:13024788,9399824:0,0,127431
(1,978:13024788,9399824:0,215040,0
g1,978:13680148,9399824
g1,978:38545653,9399824
(1,978:38545653,9399824:655360,215040,0
k1,978:38678767,9399824:133114
x1,978:39201013,9399824
)
k1,978:13024789,9399824:-26176224
)
)
(1,978:13024788,10186256:24865505,437688,127431
x1,978:15906558,10186256
k1,978:26834856,10186256:11055438
k1,978:37890294,10186256:11055438
)
(1,978:13024788,10186256:0,0,127431
(1,978:13024788,10186256:0,215040,0
g1,978:13680148,10186256
g1,978:38545653,10186256
(1,978:38545653,10186256:655360,215040,0
k1,978:38678767,10186256:133114
x1,978:39201013,10186256
)
k1,978:13024789,10186256:-26176224
)
)
h1,978:13024788,10186256:0,0,127431
(1,979:13024788,12020806:24865505,546132,152916
(1,979:13024788,12020806:0,0,0
g1,979:13024788,12020806
)
(1,979:13024788,12020806:0,0,0
(1,979:13024788,12020806:0,0,0
(1,979:13024788,11103302:0,0,0
)
)
g1,979:13024788,12020806
)
x1,979:15575685,12020806
g1,979:15870597,12020806
x1,979:17152191,12020806
x1,979:18317730,12020806
g1,979:18612642,12020806
x1,979:21439791,12020806
g1,979:21734703,12020806
x1,979:26814474,12020806
k1,979:32352384,12020806:5537910
k1,979:37890293,12020806:5537909
)
(1,979:13024788,12020806:0,0,152916
(1,979:13024788,12020806:0,215040,0
g1,979:13680148,12020806
g1,979:38545653,12020806
(1,979:38545653,12020806:655360,215040,0
k1,979:38678767,12020806:133114
x1,979:39201013,12020806
)
k1,979:13024789,12020806:-26176224
)
)
h1,979:13024788,12020806:0,0,152916
(1,982:13024788,13230490:24865505,455111,127431
x1,982:13962320,13230490
g1,981:14180773,13230490
x1,981:14836135,13230490
g1,981:15054588,13230490
x1,981:16003042,13230490
x1,981:17426632,13230490
g1,981:17645085,13230490
x1,981:17972766,13230490
g1,981:18191219,13230490
x1,981:18555309,13230490
x1,981:19887875,13230490
x1,981:21000169,13230490
g1,981:21218622,13230490
x1,981:22347301,13230490
g1,981:22565754,13230490
x1,981:23767251,13230490
g1,981:23985704,13230490
x1,981:26976700,13230490
g1,981:27195153,13230490
x1,981:28988295,13230490
g1,981:29206748,13230490
x1,981:29552634,13230490
x1,981:30939815,13230490
g1,981:31158268,13230490
x1,981:32878590,13230490
g1,981:33097043,13230490
x1,981:33788814,13230490
g1,981:34007267,13230490
x1,981:36235495,13230490
g1,981:36453948,13230490
x1,981:37238562,13230490
k1,981:37890293,13230490:664838
)
(1,982:13024788,13230490:0,0,127431
(1,982:13024788,13230490:0,215040,0
g1,982:13680148,13230490
g1,982:38545653,13230490
(1,982:38545653,13230490:655360,215040,0
k1,982:38678767,13230490:133114
x1,982:39201013,13230490
)
k1,982:13024789,13230490:-26176224
)
)
(1,982:13024788,14016922:24865505,455111,127431
x1,982:13935011,14016922
x1,981:14280896,14016922
g1,981:14499349,14016922
x1,981:15373165,14016922
x1,981:16410821,14016922
g1,981:16702092,14016922
x1,981:17830769,14016922
g1,981:18049222,14016922
x1,981:19911540,14016922
g1,981:20129993,14016922
x1,981:21185854,14016922
g1,981:21404307,14016922
x1,981:23119169,14016922
x1,981:23446850,14016922
g1,981:23665303,14016922
x1,981:24193234,14016922
g1,981:24411687,14016922
x1,981:24775777,14016922
x1,981:25667798,14016922
x1,981:26162959,14016922
g1,981:26381412,14016922
x1,981:27331686,14016922
x1,981:27786797,14016922
g1,981:28005250,14016922
x1,981:28697021,14016922
x1,981:29152132,14016922
g1,981:29370585,14016922
x1,981:30280808,14016922
x1,981:30626693,14016922
g1,981:30845146,14016922
x1,981:32831255,14016922
g1,981:33049708,14016922
x1,981:35838634,14016922
k1,981:37890293,14016922:2051659
)
(1,982:13024788,14016922:0,0,127431
(1,982:13024788,14016922:0,215040,0
g1,982:13680148,14016922
g1,982:38545653,14016922
(1,982:38545653,14016922:655360,215040,0
k1,982:38678767,14016922:133114
x1,982:39201013,14016922
)
k1,982:13024789,14016922:-26176224
)
)
(1,982:13024788,14803354:24865505,455111,145636
x1,982:16161420,14803354
g1,981:16379873,14803354
x1,981:18100195,14803354
g1,981:18318648,14803354
x1,981:19228872,14803354
g1,981:19447325,14803354
x1,981:20102686,14803354
x1,981:21069343,14803354
g1,981:21287796,14803354
x1,981:23548793,14803354
g1,981:23840064,14803354
x1,981:24267870,14803354
x1,981:26257618,14803354
g1,981:26476071,14803354
x1,981:27389935,14803354
x1,981:27735820,14803354
g1,981:27954273,14803354
x1,981:28540457,14803354
g1,981:28758910,14803354
x1,981:29791093,14803354
g1,981:30009546,14803354
x1,981:31065407,14803354
g1,981:31283860,14803354
x1,981:34036348,14803354
g1,981:34254801,14803354
x1,981:35205075,14803354
x1,981:35660186,14803354
g1,981:35878639,14803354
x1,981:36206320,14803354
g1,981:36424773,14803354
x1,981:37735495,14803354
k1,981:37890293,14803354:154798
)
(1,982:13024788,14803354:0,0,145636
(1,982:13024788,14803354:0,215040,0
g1,982:13680148,14803354
g1,982:38545653,14803354
(1,982:38545653,14803354:655360,215040,0
k1,982:38678767,14803354:133114
x1,982:39201013,14803354
)
k1,982:13024789,14803354:-26176224
)
)
(1,982:13024788,15589786:24865505,455111,127431
x1,982:16379876,15589786
g1,981:16598329,15589786
x1,981:17126260,15589786
g1,981:17344713,15589786
x1,981:19137855,15589786
g1,981:19356308,15589786
x1,981:19702194,15589786
x1,981:21271420,15589786
g1,981:21489873,15589786
x1,981:24329774,15589786
g1,981:24548227,15589786
x1,981:25897179,15589786
g1,981:26115632,15589786
x1,981:28646056,15589786
g1,981:28864509,15589786
x1,981:30138823,15589786
x1,981:31742638,15589786
g1,981:31961091,15589786
x1,981:35316178,15589786
g1,981:35534631,15589786
x1,981:36808945,15589786
k1,981:37890293,15589786:1081348
)
(1,982:13024788,15589786:0,0,127431
(1,982:13024788,15589786:0,215040,0
g1,982:13680148,15589786
g1,982:38545653,15589786
(1,982:38545653,15589786:655360,215040,0
k1,982:38678767,15589786:133114
x1,982:39201013,15589786
)
k1,982:13024789,15589786:-26176224
)
)
(1,982:13024788,16376218:24865505,491520,163840
x1,982:14468404,16376218
x1,981:14741470,16376218
g1,981:14959923,16376218
x1,981:16185085,16376218
g1,981:16476356,16376218
x1,981:17605033,16376218
g1,981:17823486,16376218
x1,981:18952165,16376218
g1,981:19170618,16376218
x1,981:21597276,16376218
g1,981:21815729,16376218
x1,981:23017226,16376218
g1,981:23235679,16376218
x1,981:24145903,16376218
g1,981:24364356,16376218
x1,981:25310990,16376218
g1,981:25529443,16376218
x1,981:26403259,16376218
x1,981:27517373,16376218
g1,981:27735826,16376218
x1,981:29274106,16376218
x1,981:31272048,16376218
g1,981:31490501,16376218
x1,981:31982022,16376218
x1,981:33269989,16376218
x1,981:34384104,16376218
g1,981:34602557,16376218
x1,981:35551011,16376218
x1,981:36879938,16376218
k1,981:37890293,16376218:1010355
)
(1,982:13024788,16376218:0,0,163840
(1,982:13024788,16376218:0,215040,0
g1,982:13680148,16376218
g1,982:38545653,16376218
(1,982:38545653,16376218:655360,215040,0
k1,982:38678767,16376218:133114
x1,982:39201013,16376218
)
k1,982:13024789,16376218:-26176224
)
)
(1,982:13024788,17162650:24865505,455111,127431
x1,982:14446558,17162650
g1,981:14665011,17162650
x1,981:16594685,17162650
x1,981:18325931,17162650
g1,981:18544384,17162650
x1,981:19600245,17162650
g1,981:19818698,17162650
x1,981:20364833,17162650
x1,981:23481439,17162650
g1,981:23699892,17162650
x1,981:25229068,17162650
g1,981:25447521,17162650
x1,981:27819565,17162650
g1,981:28038018,17162650
x1,981:30806920,17162650
g1,981:31025373,17162650
x1,981:31607917,17162650
g1,981:31826370,17162650
x1,981:32700186,17162650
x1,981:33814300,17162650
g1,981:34032753,17162650
x1,981:35307067,17162650
g1,981:35525520,17162650
x1,981:35889610,17162650
x1,981:36235496,17162650
x1,981:37386019,17162650
k1,981:37890293,17162650:517381
)
(1,982:13024788,17162650:0,0,127431
(1,982:13024788,17162650:0,215040,0
g1,982:13680148,17162650
g1,982:38545653,17162650
(1,982:38545653,17162650:655360,215040,0
k1,982:38678767,17162650:133114
x1,982:39201013,17162650
)
k1,982:13024789,17162650:-26176224
)
)
(1,982:13024788,17949082:24865505,455111,127431
x1,982:13388878,17949082
x1,981:16742144,17949082
g1,981:16960597,17949082
x1,981:17874461,17949082
x1,981:18220346,17949082
g1,981:18438799,17949082
x1,981:19024983,17949082
g1,981:19243436,17949082
x1,981:20699795,17949082
g1,981:20918248,17949082
x1,981:21502612,17949082
g1,981:21721065,17949082
x1,981:24118594,17949082
g1,981:24337047,17949082
x1,981:24810363,17949082
x1,981:25777019,17949082
k1,982:31770086,17949082:6120207
k1,982:37890293,17949082:6120207
)
(1,982:13024788,17949082:0,0,127431
(1,982:13024788,17949082:0,215040,0
g1,982:13680148,17949082
g1,982:38545653,17949082
(1,982:38545653,17949082:655360,215040,0
k1,982:38678767,17949082:133114
x1,982:39201013,17949082
)
k1,982:13024789,17949082:-26176224
)
)
h1,982:13024788,17949082:0,0,127431
(1,984:13024788,18735514:24865505,455111,127431
h1,983:13024788,18735514:932339,0,0
x1,983:14894659,18735514
g1,983:15113112,18735514
x1,983:15768474,18735514
g1,983:15986927,18735514
x1,983:17521565,18735514
g1,983:17740018,18735514
x1,983:18067699,18735514
g1,983:18286152,18735514
x1,983:20543508,18735514
g1,983:20761961,18735514
x1,983:22054479,18735514
g1,983:22272932,18735514
x1,983:23057546,18735514
g1,983:23275999,18735514
x1,983:24186223,18735514
g1,983:24404676,18735514
x1,983:25688093,18735514
x1,983:27503990,18735514
g1,983:27722443,18735514
x1,983:28596259,18735514
x1,983:29633915,18735514
g1,983:29925186,18735514
x1,983:30416707,18735514
g1,983:30635160,18735514
x1,983:32512042,18735514
g1,983:32730495,18735514
x1,983:33680769,18735514
x1,983:34394383,18735514
g1,983:34612836,18735514
x1,983:35814333,18735514
g1,983:36032786,18735514
x1,983:37270692,18735514
k1,983:37890293,18735514:619601
)
(1,984:13024788,18735514:0,0,127431
(1,984:13024788,18735514:0,215040,0
g1,984:13680148,18735514
g1,984:38545653,18735514
(1,984:38545653,18735514:655360,215040,0
k1,984:38678767,18735514:133114
x1,984:39201013,18735514
)
k1,984:13024789,18735514:-26176224
)
)
(1,984:13024788,19521946:24865505,491520,163840
x1,984:13353635,19521946
x1,983:14740816,19521946
g1,983:14959269,19521946
x1,983:15487200,19521946
g1,983:15756626,19521946
x1,983:19885358,19521946
[1,983:19926643,19521946:206438,26214,0
]
x1,983:20477142,19521946
g1,983:20695595,19521946
x1,983:21642229,19521946
g1,983:21860682,19521946
x1,983:23850433,19521946
g1,983:24068886,19521946
x1,983:24596817,19521946
g1,983:24815270,19521946
x1,983:26309858,19521946
g1,983:26528311,19521946
x1,983:28756538,19521946
g1,983:28974991,19521946
x1,983:30325764,19521946
g1,983:30544217,19521946
x1,983:31454441,19521946
g1,983:31672894,19521946
x1,983:34551023,19521946
g1,983:34769476,19521946
x1,983:35352020,19521946
x1,983:35807131,19521946
x1,983:36995883,19521946
g1,983:37214336,19521946
x1,983:37542017,19521946
k1,983:37890293,19521946:348276
)
(1,984:13024788,19521946:0,0,163840
(1,984:13024788,19521946:0,215040,0
g1,984:13680148,19521946
g1,984:38545653,19521946
(1,984:38545653,19521946:655360,215040,0
k1,984:38678767,19521946:133114
x1,984:39201013,19521946
)
k1,984:13024789,19521946:-26176224
)
)
(1,984:13024788,20308378:24865505,491520,163840
x1,984:13534514,20308378
x1,983:13989625,20308378
x1,983:14519374,20308378
g1,983:14737827,20308378
x1,983:16181443,20308378
x1,983:16454509,20308378
g1,983:16672962,20308378
x1,983:17716079,20308378
g1,983:17934532,20308378
x1,983:20282912,20308378
x1,983:20555978,20308378
g1,983:20774431,20308378
x1,983:22567573,20308378
g1,983:22786026,20308378
x1,983:23131912,20308378
x1,983:24956001,20308378
g1,983:25174454,20308378
x1,983:26667221,20308378
g1,983:26885674,20308378
x1,983:28123580,20308378
g1,983:28342033,20308378
x1,983:29374216,20308378
g1,983:29592669,20308378
x1,983:29938555,20308378
x1,983:31325736,20308378
g1,983:31544189,20308378
x1,983:32894962,20308378
g1,983:33113415,20308378
x1,983:36250047,20308378
k1,983:37890293,20308378:1640246
)
(1,984:13024788,20308378:0,0,163840
(1,984:13024788,20308378:0,215040,0
g1,984:13680148,20308378
g1,984:38545653,20308378
(1,984:38545653,20308378:655360,215040,0
k1,984:38678767,20308378:133114
x1,984:39201013,20308378
)
k1,984:13024789,20308378:-26176224
)
)
(1,984:13024788,21094810:24865505,491520,163840
x1,984:13607332,21094810
x1,983:14062443,21094810
x1,983:15251195,21094810
g1,983:15469648,21094810
x1,983:15797329,21094810
g1,983:16015782,21094810
x1,983:17801642,21094810
g1,983:18020095,21094810
x1,983:19063212,21094810
g1,983:19281665,21094810
x1,983:19900618,21094810
x1,983:21469846,21094810
x1,983:21742912,21094810
g1,983:21961365,21094810
x1,983:23754507,21094810
g1,983:23972960,21094810
x1,983:24318846,21094810
x1,983:26142935,21094810
g1,983:26434206,21094810
x1,983:27712160,21094810
g1,983:27930613,21094810
x1,983:28749815,21094810
x1,983:29204926,21094810
g1,983:29423379,21094810
x1,983:29951310,21094810
g1,983:30169763,21094810
x1,983:31771758,21094810
g1,983:31990211,21094810
x1,983:32430759,21094810
g1,983:32649212,21094810
x1,983:33195347,21094810
x1,983:33523028,21094810
x1,983:35525522,21094810
g1,983:35743975,21094810
x1,983:36528589,21094810
k1,983:37890293,21094810:1374811
)
(1,984:13024788,21094810:0,0,163840
(1,984:13024788,21094810:0,215040,0
g1,984:13680148,21094810
g1,984:38545653,21094810
(1,984:38545653,21094810:655360,215040,0
k1,984:38678767,21094810:133114
x1,984:39201013,21094810
)
k1,984:13024789,21094810:-26176224
)
)
(1,984:13024788,21881242:24865505,455111,127431
x1,984:17108055,21881242
g1,983:17326508,21881242
x1,983:18236732,21881242
g1,983:18455185,21881242
x1,983:20969224,21881242
g1,983:21187677,21881242
x1,983:22243538,21881242
g1,983:22461991,21881242
x1,983:25483937,21881242
g1,983:25702390,21881242
x1,983:26230321,21881242
g1,983:26448774,21881242
x1,983:27358997,21881242
x1,983:27704882,21881242
g1,983:27923335,21881242
x1,983:30349992,21881242
g1,983:30568445,21881242
x1,983:32279666,21881242
k1,984:35021410,21881242:2868884
k1,984:37890293,21881242:2868883
)
(1,984:13024788,21881242:0,0,127431
(1,984:13024788,21881242:0,215040,0
g1,984:13680148,21881242
g1,984:38545653,21881242
(1,984:38545653,21881242:655360,215040,0
k1,984:38678767,21881242:133114
x1,984:39201013,21881242
)
k1,984:13024789,21881242:-26176224
)
)
h1,984:13024788,21881242:0,0,127431
(1,985:13024788,23715792:24865505,546132,152916
(1,985:13024788,23715792:0,0,0
g1,985:13024788,23715792
)
(1,985:13024788,23715792:0,0,0
(1,985:13024788,23715792:0,0,0
(1,985:13024788,22798288:0,0,0
)
)
g1,985:13024788,23715792
)
x1,985:13998726,23715792
x1,985:15092358,23715792
g1,985:15387270,23715792
x1,985:20396588,23715792
g1,985:20691500,23715792
x1,985:21765563,23715792
g1,985:22060475,23715792
x1,985:25990360,23715792
g1,985:26285272,23715792
x1,985:30657890,23715792
k1,985:34274092,23715792:3616202
k1,985:37890293,23715792:3616201
)
(1,985:13024788,23715792:0,0,152916
(1,985:13024788,23715792:0,215040,0
g1,985:13680148,23715792
g1,985:38545653,23715792
(1,985:38545653,23715792:655360,215040,0
k1,985:38678767,23715792:133114
x1,985:39201013,23715792
)
k1,985:13024789,23715792:-26176224
)
)
h1,985:13024788,23715792:0,0,152916
(1,988:13024788,24925476:24865505,455111,127431
x1,988:14129872,24925476
g1,987:14348325,24925476
x1,987:14858051,24925476
x1,987:15677253,24925476
g1,987:15895706,24925476
x1,987:19227129,24925476
g1,987:19445582,24925476
x1,987:20832764,24925476
g1,987:21051217,24925476
x1,987:21926852,24925476
g1,987:22145305,24925476
x1,987:23608943,24925476
x1,987:24537372,24925476
g1,987:24755825,24925476
x1,987:25540439,24925476
g1,987:25758892,24925476
x1,987:26305027,24925476
x1,987:29130362,24925476
g1,987:29348815,24925476
x1,987:32206922,24925476
g1,987:32425375,24925476
x1,987:33594101,24925476
g1,987:33812554,24925476
x1,987:37131231,24925476
g1,987:37349684,24925476
x1,987:37677365,24925476
k1,987:37890293,24925476:212928
)
(1,988:13024788,24925476:0,0,127431
(1,988:13024788,24925476:0,215040,0
g1,988:13680148,24925476
g1,988:38545653,24925476
(1,988:38545653,24925476:655360,215040,0
k1,988:38678767,24925476:133114
x1,988:39201013,24925476
)
k1,988:13024789,24925476:-26176224
)
)
(1,988:13024788,25711908:24865505,455111,127431
x1,988:13370674,25711908
x1,987:13989626,25711908
g1,987:14208079,25711908
x1,987:17397503,25711908
x1,987:17634161,25711908
g1,987:17852614,25711908
x1,987:18637228,25711908
g1,987:18855681,25711908
x1,987:20858174,25711908
g1,987:21076627,25711908
x1,987:22605804,25711908
x1,987:24134981,25711908
x1,987:24553684,25711908
k1,988:31158419,25711908:6731875
k1,988:37890293,25711908:6731874
)
(1,988:13024788,25711908:0,0,127431
(1,988:13024788,25711908:0,215040,0
g1,988:13680148,25711908
g1,988:38545653,25711908
(1,988:38545653,25711908:655360,215040,0
k1,988:38678767,25711908:133114
x1,988:39201013,25711908
)
k1,988:13024789,25711908:-26176224
)
)
h1,988:13024788,25711908:0,0,127431
(1,990:13024788,26498340:24865505,491520,163840
h1,989:13024788,26498340:932339,0,0
x1,989:15153162,26498340
g1,989:15371615,26498340
x1,989:16026977,26498340
g1,989:16245430,26498340
x1,989:17301291,26498340
g1,989:17519744,26498340
x1,989:18175106,26498340
g1,989:18393559,26498340
x1,989:21930690,26498340
g1,989:22149143,26498340
x1,989:23942285,26498340
g1,989:24160738,26498340
x1,989:25527894,26498340
g1,989:25746347,26498340
x1,989:27133529,26498340
g1,989:27351982,26498340
x1,989:28136596,26498340
g1,989:28355049,26498340
x1,989:30448566,26498340
x1,989:30721632,26498340
g1,989:30940085,26498340
x1,989:34076717,26498340
g1,989:34295170,26498340
x1,989:35059759,26498340
x1,989:35514870,26498340
g1,989:35733323,26498340
x1,989:37176939,26498340
x1,989:37450005,26498340
k1,989:37890293,26498340:440288
)
(1,990:13024788,26498340:0,0,163840
(1,990:13024788,26498340:0,215040,0
g1,990:13680148,26498340
g1,990:38545653,26498340
(1,990:38545653,26498340:655360,215040,0
k1,990:38678767,26498340:133114
x1,990:39201013,26498340
)
k1,990:13024789,26498340:-26176224
)
)
(1,990:13024788,27284772:24865505,491520,163840
x1,990:14322768,27284772
g1,989:14541221,27284772
x1,989:15871970,27284772
g1,989:16090423,27284772
x1,989:17000647,27284772
g1,989:17219100,27284772
x1,989:17710621,27284772
x1,989:18998588,27284772
x1,989:19857840,27284772
g1,989:20076293,27284772
x1,989:21132154,27284772
g1,989:21350607,27284772
x1,989:22634024,27284772
x1,989:24449921,27284772
g1,989:24668374,27284772
x1,989:25542190,27284772
x1,989:26838349,27284772
g1,989:27129620,27284772
x1,989:28604183,27284772
g1,989:28822636,27284772
x1,989:31007174,27284772
x1,989:31902834,27284772
g1,989:32121287,27284772
x1,989:32813058,27284772
x1,989:33268169,27284772
g1,989:33486622,27284772
x1,989:34396845,27284772
x1,989:34742730,27284772
g1,989:34961183,27284772
x1,989:36947292,27284772
k1,989:37890293,27284772:943001
)
(1,990:13024788,27284772:0,0,163840
(1,990:13024788,27284772:0,215040,0
g1,990:13680148,27284772
g1,990:38545653,27284772
(1,990:38545653,27284772:655360,215040,0
k1,990:38678767,27284772:133114
x1,990:39201013,27284772
)
k1,990:13024789,27284772:-26176224
)
)
(1,990:13024788,28071204:24865505,491520,163840
x1,990:14007830,28071204
x1,989:16216033,28071204
g1,989:16434486,28071204
x1,989:17017030,28071204
g1,989:17235483,28071204
x1,989:19201569,28071204
g1,989:19420022,28071204
x1,989:20330246,28071204
g1,989:20548699,28071204
x1,989:21790244,28071204
g1,989:22008697,28071204
x1,989:22354583,28071204
x1,989:23483261,28071204
g1,989:23701714,28071204
$1,989:23701714,28071204
x1,989:24185497,28071204
x1,989:24726170,28071204
x1,989:25594524,28071204
x1,989:26082858,28071204
$1,989:26082858,28071204
g1,989:26301311,28071204
x1,989:26993082,28071204
x1,989:27812283,28071204
g1,989:28030736,28071204
x1,989:28613280,28071204
g1,989:28831733,28071204
x1,989:29741957,28071204
g1,989:29960410,28071204
x1,989:31216521,28071204
g1,989:31434974,28071204
x1,989:34313103,28071204
g1,989:34531556,28071204
$1,989:34531556,28071204
x1,989:34852411,28071204
x1,989:35807236,28071204
$1,989:35807236,28071204
x1,989:35989281,28071204
g1,989:36280552,28071204
x1,989:36708358,28071204
x1,989:37238108,28071204
k1,989:37890293,28071204:665292
)
(1,990:13024788,28071204:0,0,163840
(1,990:13024788,28071204:0,215040,0
g1,990:13680148,28071204
g1,990:38545653,28071204
(1,990:38545653,28071204:655360,215040,0
k1,990:38678767,28071204:133114
x1,990:39201013,28071204
)
k1,990:13024789,28071204:-26176224
)
)
(1,990:13024788,28857636:24865505,455111,145636
x1,990:15555212,28857636
g1,989:15773665,28857636
x1,989:16319800,28857636
g1,989:16538253,28857636
x1,989:17475785,28857636
g1,989:17694238,28857636
x1,989:18349600,28857636
x1,989:18531645,28857636
g1,989:18750098,28857636
x1,989:20994710,28857636
g1,989:21213163,28857636
x1,989:21923139,28857636
x1,989:22196205,28857636
g1,989:22414658,28857636
x1,989:25167146,28857636
[1,989:25208431,28857636:206438,26214,0
]
x1,989:25758930,28857636
g1,989:25977383,28857636
x1,989:27033244,28857636
g1,989:27251697,28857636
x1,989:29660124,28857636
[1,989:29701409,28857636:206438,26214,0
]
x1,989:30251908,28857636
g1,989:30470361,28857636
x1,989:32842402,28857636
g1,989:33060855,28857636
x1,989:33971079,28857636
g1,989:34189532,28857636
x1,989:35232649,28857636
g1,989:35451102,28857636
x1,989:37058556,28857636
k1,989:37890293,28857636:958877
)
(1,990:13024788,28857636:0,0,145636
(1,990:13024788,28857636:0,215040,0
g1,990:13680148,28857636
g1,990:38545653,28857636
(1,990:38545653,28857636:655360,215040,0
k1,990:38678767,28857636:133114
x1,990:39201013,28857636
)
k1,990:13024789,28857636:-26176224
)
)
(1,990:13024788,29644068:24865505,455111,127431
x1,990:14189875,29644068
x1,989:14517556,29644068
x1,989:16125010,29644068
x1,989:16252441,29644068
g1,989:16470894,29644068
x1,989:16798575,29644068
g1,989:17017028,29644068
x1,989:18254934,29644068
g1,989:18473387,29644068
x1,989:19505570,29644068
g1,989:19724023,29644068
x1,989:22245341,29644068
g1,989:22463794,29644068
x1,989:23082747,29644068
g1,989:23301200,29644068
x1,989:24284243,29644068
g1,989:24502696,29644068
x1,989:25412920,29644068
g1,989:25631373,29644068
x1,989:26541597,29644068
g1,989:26760050,29644068
x1,989:28289226,29644068
g1,989:28507679,29644068
x1,989:30734087,29644068
g1,989:30952540,29644068
x1,989:33046057,29644068
x1,989:33501168,29644068
k1,990:35632161,29644068:2258133
k1,990:37890293,29644068:2258132
)
(1,990:13024788,29644068:0,0,127431
(1,990:13024788,29644068:0,215040,0
g1,990:13680148,29644068
g1,990:38545653,29644068
(1,990:38545653,29644068:655360,215040,0
k1,990:38678767,29644068:133114
x1,990:39201013,29644068
)
k1,990:13024789,29644068:-26176224
)
)
h1,990:13024788,29644068:0,0,127431
(1,992:13024788,30430500:24865505,491520,163840
h1,991:13024788,30430500:932339,0,0
x1,991:15153162,30430500
g1,991:15371615,30430500
x1,991:16026977,30430500
g1,991:16245430,30430500
x1,991:17301291,30430500
g1,991:17519744,30430500
x1,991:18175106,30430500
g1,991:18393559,30430500
x1,991:19343833,30430500
x1,991:19798944,30430500
g1,991:20017397,30430500
x1,991:21384553,30430500
g1,991:21603006,30430500
x1,991:22990188,30430500
g1,991:23208641,30430500
x1,991:23993255,30430500
g1,991:24211708,30430500
x1,991:24575798,30430500
x1,991:26145026,30430500
x1,991:26418092,30430500
g1,991:26636545,30430500
x1,991:29773177,30430500
g1,991:29991630,30430500
x1,991:31484399,30430500
g1,991:31702852,30430500
x1,991:33146468,30430500
x1,991:33419534,30430500
g1,991:33637987,30430500
x1,991:35118012,30430500
g1,991:35409283,30430500
x1,991:36922074,30430500
k1,991:37890293,30430500:1059314
)
(1,992:13024788,30430500:0,0,163840
(1,992:13024788,30430500:0,215040,0
g1,992:13680148,30430500
g1,992:38545653,30430500
(1,992:38545653,30430500:655360,215040,0
k1,992:38678767,30430500:133114
x1,992:39201013,30430500
)
k1,992:13024789,30430500:-26176224
)
)
(1,992:13024788,31216932:24865505,455111,145636
x1,992:15269400,31216932
g1,991:15487853,31216932
x1,991:16401717,31216932
x1,991:16747602,31216932
g1,991:16966055,31216932
x1,991:17552239,31216932
g1,991:17770692,31216932
x1,991:21899424,31216932
[1,991:21940709,31216932:206438,26214,0
]
x1,991:22673253,31216932
g1,991:22891706,31216932
x1,991:23923889,31216932
[1,991:23965174,31216932:206438,26214,0
]
x1,991:25041779,31216932
g1,991:25260232,31216932
x1,991:26316093,31216932
g1,991:26534546,31216932
x1,991:29631095,31216932
[1,991:29672380,31216932:206438,26214,0
]
x1,991:30222879,31216932
g1,991:30441332,31216932
x1,991:31316967,31216932
g1,991:31535420,31216932
x1,991:32445644,31216932
g1,991:32664097,31216932
x1,991:34943300,31216932
g1,991:35161753,31216932
x1,991:36310457,31216932
x1,991:37098709,31216932
k1,991:37890293,31216932:791584
)
(1,992:13024788,31216932:0,0,145636
(1,992:13024788,31216932:0,215040,0
g1,992:13680148,31216932
g1,992:38545653,31216932
(1,992:38545653,31216932:655360,215040,0
k1,992:38678767,31216932:133114
x1,992:39201013,31216932
)
k1,992:13024789,31216932:-26176224
)
)
(1,992:13024788,32003364:24865505,455111,127431
x1,992:15870148,32003364
g1,991:16088601,32003364
x1,991:16998825,32003364
g1,991:17217278,32003364
x1,991:18260395,32003364
g1,991:18478848,32003364
x1,991:19904257,32003364
g1,991:20122710,32003364
x1,991:20814481,32003364
x1,991:21160367,32003364
x1,991:21488048,32003364
x1,991:21761114,32003364
g1,991:21979567,32003364
x1,991:22889791,32003364
g1,991:23108244,32003364
x1,991:24349789,32003364
g1,991:24568242,32003364
x1,991:24914128,32003364
x1,991:26224851,32003364
g1,991:26516122,32003364
x1,991:27644799,32003364
g1,991:27863252,32003364
x1,991:29212203,32003364
g1,991:29430656,32003364
x1,991:31451356,32003364
x1,991:31724422,32003364
g1,991:31942875,32003364
x1,991:33801553,32003364
g1,991:34020006,32003364
x1,991:34547937,32003364
g1,991:34766390,32003364
x1,991:36559532,32003364
k1,991:37890293,32003364:1330761
)
(1,992:13024788,32003364:0,0,127431
(1,992:13024788,32003364:0,215040,0
g1,992:13680148,32003364
g1,992:38545653,32003364
(1,992:38545653,32003364:655360,215040,0
k1,992:38678767,32003364:133114
x1,992:39201013,32003364
)
k1,992:13024789,32003364:-26176224
)
)
(1,992:13024788,32789796:24865505,455111,127431
x1,992:13353635,32789796
x1,991:14740816,32789796
g1,991:14959269,32789796
x1,991:16178971,32789796
x1,991:16710540,32789796
g1,991:16928993,32789796
x1,991:17365901,32789796
g1,991:17584354,32789796
x1,991:18807695,32789796
g1,991:19026148,32789796
x1,991:19608692,32789796
g1,991:19827145,32789796
x1,991:21319914,32789796
g1,991:21538367,32789796
x1,991:22375773,32789796
x1,991:22703454,32789796
g1,991:22921907,32789796
x1,991:23249588,32789796
g1,991:23468041,32789796
x1,991:24090634,32789796
x1,991:25546992,32789796
g1,991:25765445,32789796
x1,991:27549485,32789796
x1,991:27786143,32789796
g1,991:28004596,32789796
x1,991:28477912,32789796
x1,991:29045891,32789796
g1,991:29264344,32789796
x1,991:31285043,32789796
g1,991:31503496,32789796
x1,991:32089680,32789796
g1,991:32308133,32789796
x1,991:33764492,32789796
x1,991:34989654,32789796
k1,992:36376404,32789796:1513890
k1,992:37890293,32789796:1513889
)
(1,992:13024788,32789796:0,0,127431
(1,992:13024788,32789796:0,215040,0
g1,992:13680148,32789796
g1,992:38545653,32789796
(1,992:38545653,32789796:655360,215040,0
k1,992:38678767,32789796:133114
x1,992:39201013,32789796
)
k1,992:13024789,32789796:-26176224
)
)
h1,992:13024788,32789796:0,0,127431
(1,994:13024788,33576228:24865505,455111,127431
h1,993:13024788,33576228:932339,0,0
x1,993:17322843,33576228
x1,993:18426545,33576228
g1,993:18644998,33576228
x1,993:19549760,33576228
g1,993:19768213,33576228
x1,993:21550596,33576228
g1,993:21769049,33576228
x1,993:25518388,33576228
g1,993:25736841,33576228
x1,993:26925700,33576228
g1,993:27144153,33576228
x1,993:27795583,33576228
g1,993:28014036,33576228
x1,993:29063561,33576228
g1,993:29282014,33576228
x1,993:29933444,33576228
g1,993:30151897,33576228
x1,993:31966848,33576228
x1,993:32201977,33576228
g1,993:32420430,33576228
x1,993:34103289,33576228
g1,993:34321742,33576228
x1,993:37890128,33576228
k1,993:37890293,33576228:165
)
(1,994:13024788,33576228:0,0,127431
(1,994:13024788,33576228:0,215040,0
g1,994:13680148,33576228
g1,994:38545653,33576228
(1,994:38545653,33576228:655360,215040,0
k1,994:38678767,33576228:133114
x1,994:39201013,33576228
)
k1,994:13024789,33576228:-26176224
)
)
(1,994:13024788,34362660:24865505,491520,163840
x1,994:13809402,34362660
g1,993:14027855,34362660
x1,993:15311272,34362660
x1,993:17127169,34362660
g1,993:17345622,34362660
x1,993:20664299,34362660
g1,993:20955570,34362660
x1,993:22648587,34362660
g1,993:22867040,34362660
x1,993:24838583,34362660
g1,993:25057036,34362660
x1,993:25384717,34362660
g1,993:25603170,34362660
x1,993:26112896,34362660
x1,993:27460029,34362660
g1,993:27678482,34362660
x1,993:29753796,34362660
g1,993:29972249,34362660
x1,993:30518384,34362660
x1,993:33634990,34362660
g1,993:33853443,34362660
x1,993:34727259,34362660
x1,993:35582870,34362660
g1,993:35801323,34362660
x1,993:37221273,34362660
k1,993:37890293,34362660:760115
)
(1,994:13024788,34362660:0,0,163840
(1,994:13024788,34362660:0,215040,0
g1,994:13680148,34362660
g1,994:38545653,34362660
(1,994:38545653,34362660:655360,215040,0
k1,994:38678767,34362660:133114
x1,994:39201013,34362660
)
k1,994:13024789,34362660:-26176224
)
)
(1,994:13024788,35149092:24865505,491520,163840
x1,994:14872314,35149092
g1,993:15090767,35149092
x1,993:17083055,35149092
g1,993:17301508,35149092
x1,993:17627223,35149092
g1,993:17845676,35149092
x1,993:19441677,35149092
g1,993:19660130,35149092
x1,993:22701942,35149092
g1,993:22993213,35149092
x1,993:23418452,35149092
x1,993:23944696,35149092
g1,993:24163149,35149092
x1,993:25067911,35149092
g1,993:25286364,35149092
x1,993:27367320,35149092
x1,993:27638638,35149092
g1,993:27857091,35149092
x1,993:29018804,35149092
g1,993:29237257,35149092
x1,993:30422498,35149092
g1,993:30640951,35149092
x1,993:31292381,35149092
x1,993:31726668,35149092
g1,993:31945121,35149092
x1,993:34843981,35149092
g1,993:35062434,35149092
x1,993:35768151,35149092
x1,993:36039469,35149092
g1,993:36257922,35149092
x1,993:37290105,35149092
[1,993:37331390,35149092:206438,26214,0
]
x1,993:37881889,35149092
k1,993:37890293,35149092:8404
)
(1,994:13024788,35149092:0,0,163840
(1,994:13024788,35149092:0,215040,0
g1,994:13680148,35149092
g1,994:38545653,35149092
(1,994:38545653,35149092:655360,215040,0
k1,994:38678767,35149092:133114
x1,994:39201013,35149092
)
k1,994:13024789,35149092:-26176224
)
)
(1,994:13024788,35935524:24865505,455111,127431
x1,994:13351646,35935524
g1,993:13695707,35935524
x1,993:15071951,35935524
g1,993:15290404,35935524
x1,993:16346265,35935524
g1,993:16564718,35935524
x1,993:19317206,35935524
[1,993:19358491,35935524:206438,26214,0
]
x1,993:19908990,35935524
g1,993:20253051,35935524
x1,993:20597112,35935524
g1,993:20941173,35935524
x1,993:22317417,35935524
g1,993:22535870,35935524
x1,993:23411505,35935524
g1,993:23629958,35935524
x1,993:24580232,35935524
x1,993:25399433,35935524
g1,993:25617886,35935524
x1,993:26200430,35935524
g1,993:26418883,35935524
x1,993:27769656,35935524
x1,993:28627088,35935524
g1,993:28845541,35935524
x1,993:29755765,35935524
g1,993:29974218,35935524
x1,993:30483944,35935524
x1,993:31157508,35935524
x1,993:32200625,35935524
g1,993:32419078,35935524
x1,993:36231097,35935524
g1,993:36522368,35935524
x1,993:36950174,35935524
x1,993:37479924,35935524
k1,993:37890293,35935524:423476
)
(1,994:13024788,35935524:0,0,127431
(1,994:13024788,35935524:0,215040,0
g1,994:13680148,35935524
g1,994:38545653,35935524
(1,994:38545653,35935524:655360,215040,0
k1,994:38678767,35935524:133114
x1,994:39201013,35935524
)
k1,994:13024789,35935524:-26176224
)
)
(1,994:13024788,36721956:24865505,491520,163840
x1,994:13930462,36721956
k1,993:14148892,36721956:218430
x1,993:14511162,36721956
x1,993:16072636,36721956
x1,993:16344246,36721956
k1,993:16562676,36721956:218430
x1,993:17725559,36721956
k1,993:17943990,36721956:218431
x1,993:19130424,36721956
k1,993:19348854,36721956:218430
x1,993:20000940,36721956
x1,993:20435664,36721956
k1,993:20654099,36721956:218435
x1,993:23555879,36721956
k1,993:23774309,36721956:218430
x1,993:24480736,36721956
x1,993:24752346,36721956
k1,993:24970776,36721956:218430
x1,993:26002959,36721956
[1,993:26044244,36721956:206438,26214,0
]
x1,993:26938804,36721956
k1,993:27282865,36721956:344061
x1,993:27626926,36721956
k1,993:27970987,36721956:344061
x1,993:29347231,36721956
k1,993:29565662,36721956:218431
x1,993:30616245,36721956
k1,993:30834675,36721956:218430
x1,993:32899041,36721956
[1,993:32940326,36721956:206438,26214,0
]
x1,993:33490825,36721956
k1,993:33834886,36721956:344061
x1,993:34178947,36721956
k1,993:34523008,36721956:344061
x1,993:35899252,36721956
k1,993:36117682,36721956:218430
x1,993:37914541,36721956
k1,993:37890293,36721956:0
)
(1,994:13024788,36721956:0,0,163840
(1,994:13024788,36721956:0,215040,0
g1,994:13680148,36721956
g1,994:38545653,36721956
(1,994:38545653,36721956:655360,215040,0
k1,994:38678767,36721956:133114
x1,994:39201013,36721956
)
k1,994:13024789,36721956:-26176224
)
)
(1,994:13024788,37508388:24865505,455111,127431
x1,994:13935012,37508388
g1,993:14153465,37508388
x1,993:15609824,37508388
x1,993:16652941,37508388
g1,993:16871394,37508388
x1,993:19931568,37508388
g1,993:20222839,37508388
x1,993:21351516,37508388
g1,993:21569969,37508388
x1,993:22483833,37508388
g1,993:22702286,37508388
x1,993:23230217,37508388
g1,993:23448670,37508388
x1,993:23812760,37508388
x1,993:24777599,37508388
g1,993:24996052,37508388
x1,993:26789194,37508388
g1,993:27007647,37508388
x1,993:28063508,37508388
g1,993:28281961,37508388
x1,993:29974978,37508388
g1,993:30193431,37508388
x1,993:31141885,37508388
x1,993:32565475,37508388
g1,993:32783928,37508388
x1,993:33111609,37508388
g1,993:33330062,37508388
x1,993:33876197,37508388
x1,993:35059488,37508388
x1,993:37080185,37508388
k1,993:37890293,37508388:810108
)
(1,994:13024788,37508388:0,0,127431
(1,994:13024788,37508388:0,215040,0
g1,994:13680148,37508388
g1,994:38545653,37508388
(1,994:38545653,37508388:655360,215040,0
k1,994:38678767,37508388:133114
x1,994:39201013,37508388
)
k1,994:13024789,37508388:-26176224
)
)
(1,994:13024788,38294820:24865505,455111,127431
x1,994:14452821,38294820
k1,993:14736684,38294820:283863
x1,993:16493964,38294820
k1,993:16697587,38294820:203623
x1,993:18201532,38294820
k1,993:18405170,38294820:203638
x1,993:18726297,38294820
k1,993:18929934,38294820:203637
x1,993:21470405,38294820
x1,993:21880370,38294820
k1,993:22086971,38294820:206601
x1,993:25567632,38294820
k1,993:25771269,38294820:203637
x1,993:28377750,38294820
k1,993:28581388,38294820:203638
x1,993:31830125,38294820
k1,993:32036726,38294820:206601
x1,993:33499638,38294820
k1,993:33703275,38294820:203637
x1,993:35362432,38294820
k1,993:35566055,38294820:203623
x1,993:36495539,38294820
x1,993:37890293,38294820
k1,993:37890293,38294820:0
)
(1,994:13024788,38294820:0,0,127431
(1,994:13024788,38294820:0,215040,0
g1,994:13680148,38294820
g1,994:38545653,38294820
(1,994:38545653,38294820:655360,215040,0
k1,994:38678767,38294820:133114
x1,994:39201013,38294820
)
k1,994:13024789,38294820:-26176224
)
)
(1,994:13024788,39081252:24865505,455111,127431
x1,994:13352469,39081252
g1,993:13570922,39081252
x1,993:15577056,39081252
g1,993:15795509,39081252
x1,993:17108051,39081252
x1,993:18713686,39081252
g1,993:18932139,39081252
x1,993:22263562,39081252
g1,993:22482015,39081252
x1,993:23683512,39081252
g1,993:23901965,39081252
x1,993:24775781,39081252
x1,993:25103462,39081252
g1,993:25321915,39081252
x1,993:25686005,39081252
x1,993:25995481,39081252
g1,993:26213934,39081252
x1,993:27635704,39081252
g1,993:27854157,39081252
x1,993:28400292,39081252
x1,993:29965879,39081252
x1,993:30238945,39081252
g1,993:30457398,39081252
x1,993:31242012,39081252
g1,993:31460465,39081252
x1,993:32884055,39081252
g1,993:33102508,39081252
x1,993:34340412,39081252
x1,993:35951507,39081252
k1,994:36857330,39081252:1032963
k1,994:37890293,39081252:1032963
)
(1,994:13024788,39081252:0,0,127431
(1,994:13024788,39081252:0,215040,0
g1,994:13680148,39081252
g1,994:38545653,39081252
(1,994:38545653,39081252:655360,215040,0
k1,994:38678767,39081252:133114
x1,994:39201013,39081252
)
k1,994:13024789,39081252:-26176224
)
)
h1,994:13024788,39081252:0,0,127431
(1,995:13024788,40915802:24865505,546132,152916
(1,995:13024788,40915802:0,0,0
g1,995:13024788,40915802
)
(1,995:13024788,40915802:0,0,0
(1,995:13024788,40915802:0,0,0
(1,995:13024788,39998298:0,0,0
)
)
g1,995:13024788,40915802
)
x1,995:14474772,40915802
x1,995:16633183,40915802
g1,995:16928095,40915802
x1,995:18341215,40915802
g1,995:18636127,40915802
x1,995:21572959,40915802
g1,995:21867871,40915802
x1,995:23973216,40915802
x1,995:24415584,40915802
k1,995:31136571,40915802:6753722
k1,995:37890293,40915802:6753722
)
(1,995:13024788,40915802:0,0,152916
(1,995:13024788,40915802:0,215040,0
g1,995:13680148,40915802
g1,995:38545653,40915802
(1,995:38545653,40915802:655360,215040,0
k1,995:38678767,40915802:133114
x1,995:39201013,40915802
)
k1,995:13024789,40915802:-26176224
)
)
h1,995:13024788,40915802:0,0,152916
(1,998:13024788,42125486:24865505,455111,127431
x1,998:15555211,42125486
x1,997:16356208,42125486
x1,997:16483639,42125486
g1,997:16702092,42125486
x1,997:18162090,42125486
g1,997:18380543,42125486
x1,997:22228972,42125486
g1,997:22447425,42125486
x1,997:23321241,42125486
x1,997:23648922,42125486
x1,997:23921988,42125486
g1,997:24140441,42125486
x1,997:25050665,42125486
g1,997:25269118,42125486
x1,997:26142934,42125486
x1,997:26998545,42125486
g1,997:27216998,42125486
x1,997:28547747,42125486
g1,997:28766200,42125486
x1,997:29093881,42125486
g1,997:29312334,42125486
x1,997:30805102,42125486
x1,997:31132783,42125486
g1,997:31351236,42125486
x1,997:31715326,42125486
x1,997:32061212,42125486
x1,997:32716574,42125486
g1,997:32935027,42125486
x1,997:33517571,42125486
g1,997:33736024,42125486
x1,997:34063705,42125486
g1,997:34282158,42125486
x1,997:37347793,42125486
x1,997:37584451,42125486
k1,997:37890293,42125486:323537
)
(1,998:13024788,42125486:0,0,127431
(1,998:13024788,42125486:0,215040,0
g1,998:13680148,42125486
g1,998:38545653,42125486
(1,998:38545653,42125486:655360,215040,0
k1,998:38678767,42125486:133114
x1,998:39201013,42125486
)
k1,998:13024789,42125486:-26176224
)
)
(1,998:13024788,42911918:24865505,491520,163840
x1,998:14080649,42911918
g1,997:14299102,42911918
x1,997:16956958,42911918
g1,997:17175411,42911918
x1,997:17757955,42911918
x1,997:18467931,42911918
g1,997:18759202,42911918
x1,997:19887879,42911918
g1,997:20106332,42911918
x1,997:21817555,42911918
g1,997:22036008,42911918
x1,997:23423190,42911918
g1,997:23641643,42911918
x1,997:25092541,42911918
g1,997:25310994,42911918
x1,997:25966356,42911918
x1,997:26148401,42911918
g1,997:26366854,42911918
x1,997:27022216,42911918
x1,997:27204261,42911918
g1,997:27422714,42911918
x1,997:28078076,42911918
x1,997:28260121,42911918
g1,997:28478574,42911918
x1,997:29133936,42911918
x1,997:29388799,42911918
g1,997:29607252,42911918
x1,997:29953138,42911918
x1,997:31846405,42911918
g1,997:32064858,42911918
x1,997:32975082,42911918
g1,997:33193535,42911918
x1,997:34067351,42911918
x1,997:34922962,42911918
g1,997:35141415,42911918
x1,997:35723959,42911918
g1,997:35942412,42911918
x1,997:36270093,42911918
k1,997:37890293,42911918:1620200
)
(1,998:13024788,42911918:0,0,163840
(1,998:13024788,42911918:0,215040,0
g1,998:13680148,42911918
g1,998:38545653,42911918
(1,998:38545653,42911918:655360,215040,0
k1,998:38678767,42911918:133114
x1,998:39201013,42911918
)
k1,998:13024789,42911918:-26176224
)
)
(1,998:13024788,43698350:24865505,455111,127431
x1,998:13382324,43698350
x1,997:16046297,43698350
g1,997:16264750,43698350
x1,997:17069206,43698350
x1,997:17694565,43698350
g1,997:17913018,43698350
x1,997:20278118,43698350
g1,997:20496571,43698350
x1,997:21676440,43698350
g1,997:21894893,43698350
x1,997:22788732,43698350
g1,997:23007185,43698350
x1,997:24369398,43698350
g1,997:24587851,43698350
x1,997:26500669,43698350
x1,997:27412058,43698350
g1,997:27630511,43698350
x1,997:29834720,43698350
g1,997:30053173,43698350
x1,997:30913047,43698350
g1,997:31131500,43698350
x1,997:33616375,43698350
g1,997:33834828,43698350
x1,997:36484169,43698350
g1,997:36775440,43698350
x1,997:37883800,43698350
k1,997:37890293,43698350:6493
)
(1,998:13024788,43698350:0,0,127431
(1,998:13024788,43698350:0,215040,0
g1,998:13680148,43698350
g1,998:38545653,43698350
(1,998:38545653,43698350:655360,215040,0
k1,998:38678767,43698350:133114
x1,998:39201013,43698350
)
k1,998:13024789,43698350:-26176224
)
)
(1,998:13024788,44484782:24865505,491520,163840
x1,998:13534514,44484782
x1,997:14353716,44484782
g1,997:14572169,44484782
x1,997:15959351,44484782
g1,997:16177804,44484782
x1,997:17628702,44484782
g1,997:17847155,44484782
g1,997:18065608,44484782
x1,997:18720970,44484782
x1,997:19048651,44484782
x1,997:19704013,44484782
x1,997:19958876,44484782
g1,997:20177329,44484782
x1,997:21378825,44484782
x1,997:21724711,44484782
x1,997:22179822,44484782
x1,997:22709571,44484782
g1,997:22928024,44484782
x1,997:25553110,44484782
g1,997:25771563,44484782
x1,997:26354107,44484782
g1,997:26572560,44484782
x1,997:27482784,44484782
g1,997:27701237,44484782
x1,997:28065327,44484782
x1,997:28957348,44484782
x1,997:29194006,44484782
g1,997:29412459,44484782
x1,997:29940390,44484782
g1,997:30158843,44484782
x1,997:31507794,44484782
g1,997:31799065,44484782
x1,997:33273628,44484782
g1,997:33492081,44484782
x1,997:34475123,44484782
g1,997:34693576,44484782
x1,997:36117166,44484782
x1,997:36646915,44484782
g1,997:36865368,44484782
x1,997:37775592,44484782
k1,997:37890293,44484782:114701
)
(1,998:13024788,44484782:0,0,163840
(1,998:13024788,44484782:0,215040,0
g1,998:13680148,44484782
g1,998:38545653,44484782
(1,998:38545653,44484782:655360,215040,0
k1,998:38678767,44484782:133114
x1,998:39201013,44484782
)
k1,998:13024789,44484782:-26176224
)
)
]
(1,998:13024788,49020595:24865505,1290439,235932
(1,998:13024788,49020595:24865505,1290439,235932
g1,998:2368143,49020595
(1,998:2368143,49020595:35522150,1290439,235932
[1,998:2368143,49020595:35522150,1290439,235932
(1,998:2368143,49020595:35522150,550500,235932
(1,998:2368143,49020595:0,550500,235932
[1,998:2368143,49020595:35522150,550500,235932
(1,998:2368143,49020595:35522150,550500,235932
h1,998:2368143,49020595:0,0,0
x1,998:4288714,49020595
x1,998:4634599,49020595
x1,998:5200758,49020595
g1,998:5419211,49020595
x1,998:6256618,49020595
g1,998:6475071,49020595
x1,998:7785795,49020595
r1,998:7785795,49020595:0,786432,235932
k1,998:22838044,49020595:15052249
k1,998:37890293,49020595:15052249
)
]
k1,998:2368141,49020595:-35522152
)
g1,998:2368143,49020595
[1,998:2368143,49020595:35522150,0,0
(1,998:2368143,49020595:35522150,0,0
k1,998:20129219,49020595:17761076
h1,998:20129219,49020595:0,0,0
g1,998:20129219,49020595
k1,998:37890295,49020595:17761076
)
]
g1,998:37890293,49020595
(1,998:37890293,49020595:0,550500,235932
k1,998:2368141,49020595:-35522152
[1,998:2368141,49020595:35522150,550500,235932
(1,998:2368141,49020595:35522150,550500,235932
k1,998:36268269,49020595:33900128
h1,998:36251885,49020595:0,0,0
x1,998:37234928,49020595
x1,998:37890290,49020595
r1,998:37890290,49020595:0,786432,235932
g1,998:37890290,49020595
g1,998:37890290,49020595
)
]
)
)
]
)
g1,998:37890293,49020595
)
)
]
]
]
!51222
}32
!11
{33
[1,1089:4736286,49020595:33154007,44284309,235932
(1,1089:4736286,4736286:0,0,0
[1,1089:0,4736286:0,0,0
(1,1089:0,0:0,0,0
g1,1089:0,0
)
]
)
[1,1089:4736286,4736286:0,0,0
(1,1089:4736286,1535259:0,0,0
k1,1089:4736286,1535259:-8222721
)
]
[1,1089:4736286,49020595:33154007,44284309,235932
[1,1089:13024788,49020595:24865505,47419555,235932
[1,1089:13024788,2387472:24865505,786432,0
(1,1089:13024788,2387472:24865505,0,0
(1,1089:13024788,2387472:24865505,0,0
g1,1089:2368143,2387472
(1,1089:2368143,2387472:35522150,0,0
[1,1089:2368143,2387472:35522150,0,0
(1,1089:2368143,2387472:35522150,0,0
(1,1089:2368143,2387472:0,0,0
[1,1089:2368143,2387472:35522150,0,0
(1,1089:2368143,2387472:35522150,0,0
h1,1089:2368143,2387472:0,0,0
k1,1089:20129219,2387472:17761076
k1,1089:37890295,2387472:17761076
)
]
k1,1089:2368141,2387472:-35522152
)
g1,1089:2368143,2387472
[1,1089:2368143,2387472:35522150,0,0
(1,1089:2368143,2387472:35522150,0,0
k1,1089:20129219,2387472:17761076
h1,1089:20129219,2387472:0,0,0
g1,1089:20129219,2387472
k1,1089:37890295,2387472:17761076
)
]
g1,1089:37890293,2387472
(1,1089:37890293,2387472:0,0,0
k1,1089:2368141,2387472:-35522152
[1,1089:2368141,2387472:35522150,0,0
(1,1089:2368141,2387472:35522150,0,0
k1,1089:37890293,2387472:35522152
h1,1089:37890293,2387472:0,0,0
g1,1089:37890293,2387472
g1,1089:37890293,2387472
)
]
)
)
]
)
g1,1089:37890293,2387472
)
)
]
[1,1089:13024788,45468380:24865505,41442508,0
(1,998:13024788,4681232:24865505,491520,127431
x1,998:14992692,4681232
g1,997:15211145,4681232
x1,997:17781618,4681232
g1,997:18072889,4681232
x1,997:19438226,4681232
x1,997:19765907,4681232
g1,997:19984360,4681232
x1,997:20894585,4681232
g1,997:21113038,4681232
x1,997:22023262,4681232
g1,997:22241715,4681232
x1,997:23115531,4681232
x1,997:23971142,4681232
g1,997:24189595,4681232
x1,997:26193908,4681232
g1,997:26412361,4681232
x1,997:26740042,4681232
g1,997:26958495,4681232
x1,997:28196401,4681232
g1,997:28414854,4681232
x1,997:29858470,4681232
x1,997:30131536,4681232
g1,997:30349989,4681232
x1,997:31393106,4681232
g1,997:31611559,4681232
x1,997:32396173,4681232
g1,997:32614626,4681232
x1,997:34329489,4681232
g1,997:34547942,4681232
x1,997:37355074,4681232
k1,997:37890293,4681232:548326
)
(1,998:13024788,4681232:0,0,127431
(1,998:13024788,4681232:0,215040,0
g1,998:13680148,4681232
g1,998:38545653,4681232
(1,998:38545653,4681232:655360,215040,0
k1,998:38678767,4681232:133114
x1,998:39201013,4681232
)
k1,998:13024789,4681232:-26176224
)
)
(1,998:13024788,5467664:24865505,455111,127431
x1,998:14808828,5467664
x1,997:15682643,5467664
k1,998:26688164,5467664:11202129
k1,998:37890293,5467664:11202129
)
(1,998:13024788,5467664:0,0,127431
(1,998:13024788,5467664:0,215040,0
g1,998:13680148,5467664
g1,998:38545653,5467664
(1,998:38545653,5467664:655360,215040,0
k1,998:38678767,5467664:133114
x1,998:39201013,5467664
)
k1,998:13024789,5467664:-26176224
)
)
h1,998:13024788,5467664:0,0,127431
(1,1000:13024788,6254096:24865505,455111,127431
h1,999:13024788,6254096:932339,0,0
x1,999:14430443,6254096
x1,999:14703510,6254096
g1,999:14921963,6254096
x1,999:16196279,6254096
g1,999:16414732,6254096
x1,999:17233934,6254096
x1,999:18710316,6254096
g1,999:18928769,6254096
x1,999:19988270,6254096
g1,999:20206723,6254096
x1,999:20752858,6254096
g1,999:20971311,6254096
x1,999:21317197,6254096
x1,999:22247446,6254096
g1,999:22465899,6254096
x1,999:23703805,6254096
x1,999:25839190,6254096
g1,999:26057643,6254096
x1,999:27883551,6254096
g1,999:28102004,6254096
x1,999:28447890,6254096
x1,999:29121456,6254096
g1,999:29339909,6254096
x1,999:31873970,6254096
g1,999:32092423,6254096
x1,999:33552421,6254096
g1,999:33770874,6254096
x1,999:35651397,6254096
g1,999:35869850,6254096
x1,999:37362617,6254096
k1,999:37890293,6254096:527676
)
(1,1000:13024788,6254096:0,0,127431
(1,1000:13024788,6254096:0,215040,0
g1,1000:13680148,6254096
g1,1000:38545653,6254096
(1,1000:38545653,6254096:655360,215040,0
k1,1000:38678767,6254096:133114
x1,1000:39201013,6254096
)
k1,1000:13024789,6254096:-26176224
)
)
(1,1000:13024788,7040528:24865505,455111,127431
x1,1000:15875609,7040528
g1,999:16094062,7040528
x1,999:16967878,7040528
x1,999:17823489,7040528
g1,999:18041942,7040528
x1,999:18588077,7040528
x1,999:22032365,7040528
x1,999:22360046,7040528
g1,999:22578499,7040528
x1,999:23124634,7040528
g1,999:23343087,7040528
x1,999:24253311,7040528
g1,999:24471764,7040528
x1,999:26563457,7040528
g1,999:26781910,7040528
x1,999:27837771,7040528
g1,999:28056224,7040528
x1,999:31043578,7040528
g1,999:31262031,7040528
x1,999:33672303,7040528
g1,999:33963574,7040528
x1,999:34391380,7040528
x1,999:34921130,7040528
g1,999:35139583,7040528
x1,999:37670007,7040528
k1,1000:37734603,7040528:155691
k1,1000:37890293,7040528:155690
)
(1,1000:13024788,7040528:0,0,127431
(1,1000:13024788,7040528:0,215040,0
g1,1000:13680148,7040528
g1,1000:38545653,7040528
(1,1000:38545653,7040528:655360,215040,0
k1,1000:38678767,7040528:133114
x1,1000:39201013,7040528
)
k1,1000:13024789,7040528:-26176224
)
)
h1,1000:13024788,7040528:0,0,127431
(1,1002:14663190,8351248:21588701,455111,127431
(1,1000:14663190,8351248:0,0,0
g1,1000:14663190,8351248
g1,1000:13352468,8351248
g1,1000:13024788,8351248
(1,1000:13024788,8351248:1310722,0,0
k1,1000:14335510,8351248:1310722
)
g1,1000:14663190,8351248
)
k1,1001:14663190,8351248:-65536
x1,1001:16054012,8351248
g1,1001:16272465,8351248
x1,1001:17259148,8351248
x1,1001:18591716,8351248
g1,1001:18810169,8351248
x1,1001:19174259,8351248
x1,1001:22345480,8351248
g1,1001:22563933,8351248
x1,1001:23091864,8351248
g1,1001:23310317,8351248
x1,1001:24220541,8351248
g1,1001:24438994,8351248
x1,1001:25722411,8351248
x1,1001:27538308,8351248
g1,1001:27756761,8351248
x1,1001:28630577,8351248
x1,1001:29486188,8351248
g1,1001:29704641,8351248
x1,1001:30177957,8351248
x1,1001:30745936,8351248
g1,1001:30964389,8351248
x1,1001:34168378,8351248
x1,1001:35060397,8351248
g1,1001:35278850,8351248
x1,1001:35642940,8351248
x1,1001:35970621,8351248
k1,1001:36251891,8351248:305518
)
(1,1002:13024788,8351248:0,0,127431
(1,1002:13024788,8351248:0,215040,0
g1,1002:13680148,8351248
g1,1002:38545653,8351248
(1,1002:38545653,8351248:655360,215040,0
k1,1002:38678767,8351248:133114
x1,1002:39201013,8351248
)
k1,1002:13024789,8351248:-26176224
)
)
(1,1002:14663190,9137680:21588701,455111,127431
x1,1002:15358601,9137680
g1,1001:15577054,9137680
x1,1001:16123189,9137680
x1,1001:19567477,9137680
x1,1001:19895158,9137680
x1,1001:20022589,9137680
g1,1001:20313860,9137680
x1,1001:21063884,9137680
g1,1001:21282337,9137680
x1,1001:22232611,9137680
x1,1001:23051812,9137680
g1,1001:23270265,9137680
x1,1001:23816400,9137680
g1,1001:24034853,9137680
x1,1001:24972385,9137680
g1,1001:25190838,9137680
x1,1001:25846200,9137680
x1,1001:26028245,9137680
g1,1001:26246698,9137680
x1,1001:27548319,9137680
g1,1001:27766772,9137680
x1,1001:28822633,9137680
g1,1001:29041086,9137680
x1,1001:31030837,9137680
g1,1001:31249290,9137680
x1,1001:31777221,9137680
g1,1001:31995674,9137680
x1,1001:33490262,9137680
g1,1001:33708715,9137680
x1,1001:35682079,9137680
k1,1001:36251891,9137680:569812
)
(1,1002:13024788,9137680:0,0,127431
(1,1002:13024788,9137680:0,215040,0
g1,1002:13680148,9137680
g1,1002:38545653,9137680
(1,1002:38545653,9137680:655360,215040,0
k1,1002:38678767,9137680:133114
x1,1002:39201013,9137680
)
k1,1002:13024789,9137680:-26176224
)
)
(1,1002:14663190,9924112:21588701,455111,127431
x1,1002:15112913,9924112
x1,1001:15933933,9924112
g1,1001:16152386,9924112
x1,1001:17062610,9924112
g1,1001:17281063,9924112
x1,1001:18668245,9924112
g1,1001:18886698,9924112
x1,1001:21599168,9924112
g1,1001:21817621,9924112
x1,1001:24062233,9924112
g1,1001:24280686,9924112
x1,1001:26519840,9924112
x1,1001:26647271,9924112
g1,1001:26938542,9924112
x1,1001:27366348,9924112
x1,1001:30703229,9924112
g1,1001:30921682,9924112
x1,1001:31431408,9924112
x1,1001:32250610,9924112
g1,1001:32469063,9924112
x1,1001:36058989,9924112
k1,1001:36251891,9924112:192902
)
(1,1002:13024788,9924112:0,0,127431
(1,1002:13024788,9924112:0,215040,0
g1,1002:13680148,9924112
g1,1002:38545653,9924112
(1,1002:38545653,9924112:655360,215040,0
k1,1002:38678767,9924112:133114
x1,1002:39201013,9924112
)
k1,1002:13024789,9924112:-26176224
)
)
(1,1002:14663190,10710544:21588701,491520,163840
x1,1002:15447804,10710544
g1,1001:15666257,10710544
x1,1001:18524364,10710544
g1,1001:18742817,10710544
x1,1001:20199176,10710544
x1,1001:21242293,10710544
g1,1001:21460746,10710544
x1,1001:24597378,10710544
g1,1001:24815831,10710544
x1,1001:26008226,10710544
g1,1001:26226679,10710544
x1,1001:26882041,10710544
x1,1001:27136904,10710544
g1,1001:27355357,10710544
x1,1001:29947674,10710544
x1,1001:30712263,10710544
g1,1001:30930716,10710544
x1,1001:33224483,10710544
x1,1001:34116502,10710544
k1,1001:36251891,10710544:2135389
)
(1,1002:13024788,10710544:0,0,163840
(1,1002:13024788,10710544:0,215040,0
g1,1002:13680148,10710544
g1,1002:38545653,10710544
(1,1002:38545653,10710544:655360,215040,0
k1,1002:38678767,10710544:133114
x1,1002:39201013,10710544
)
k1,1002:13024789,10710544:-26176224
)
)
(1,1002:14663190,11496976:21588701,455111,127431
x1,1002:15700847,11496976
x1,1001:17302841,11496976
g1,1001:17521294,11496976
x1,1001:18467927,11496976
g1,1001:18686380,11496976
x1,1001:19742241,11496976
g1,1001:19960694,11496976
x1,1001:20470420,11496976
x1,1001:20925531,11496976
g1,1001:21143984,11496976
x1,1001:21489870,11496976
x1,1001:23801838,11496976
g1,1001:24020291,11496976
x1,1001:24566426,11496976
x1,1001:25476651,11496976
x1,1001:25749717,11496976
g1,1001:25968170,11496976
x1,1001:26554354,11496976
g1,1001:26772807,11496976
x1,1001:27755849,11496976
x1,1001:30288094,11496976
g1,1001:30506547,11496976
x1,1001:32605524,11496976
g1,1001:32823977,11496976
x1,1001:33772431,11496976
x1,1001:35520063,11496976
k1,1001:36251891,11496976:731828
)
(1,1002:13024788,11496976:0,0,127431
(1,1002:13024788,11496976:0,215040,0
g1,1002:13680148,11496976
g1,1002:38545653,11496976
(1,1002:38545653,11496976:655360,215040,0
k1,1002:38678767,11496976:133114
x1,1002:39201013,11496976
)
k1,1002:13024789,11496976:-26176224
)
)
(1,1002:14663190,12283408:21588701,455111,127431
x1,1002:17575908,12283408
g1,1001:17794361,12283408
x1,1001:19472815,12283408
x1,1001:19967976,12283408
g1,1001:20186429,12283408
x1,1001:20971043,12283408
g1,1001:21189496,12283408
x1,1001:23557899,12283408
g1,1001:23776352,12283408
x1,1001:25560392,12283408
x1,1001:25797050,12283408
g1,1001:26015503,12283408
x1,1001:29477996,12283408
k1,1002:32766640,12283408:3485252
k1,1002:36251891,12283408:3485251
)
(1,1002:13024788,12283408:0,0,127431
(1,1002:13024788,12283408:0,215040,0
g1,1002:13680148,12283408
g1,1002:38545653,12283408
(1,1002:38545653,12283408:655360,215040,0
k1,1002:38678767,12283408:133114
x1,1002:39201013,12283408
)
k1,1002:13024789,12283408:-26176224
)
)
h1,1002:13024788,12283408:0,0,127431
[1,1012:13024788,42043390:24865505,28321831,0
[1,1012:13024788,42043390:24865505,28321831,0
(1,1010:13024788,40404990:24865505,26683431,0
k1,1010:14268140,40404990:1243352
h1,1009:14268140,40404990:0,0,0
(1,1009:14268140,40404990:22378802,26683431,0
(1,1009:14268140,40404990:22379092,26683496,0
(1,1009:14268140,40404990:22379092,26683496,0
(1,1009:14268140,40404990:0,26683496,0
(1,1009:14268140,40404990:0,44236918,0
(1,1009:14268140,40404990:37100913,44236918,0
)
k1,1009:14268141,40404990:-37100912
)
)
g1,1009:36647232,40404990
)
)
)
g1,1010:36646942,40404990
k1,1010:37890293,40404990:1243351
)
(1,1010:13024788,41807458:24865505,1336932,235932
h1,1010:13024788,41807458:0,0,0
g1,1010:13024788,41807458
[1,1010:13024788,41807458:24865505,1336932,235932
(1,1010:13024788,41021026:24865505,550500,163840
h1,1010:13024788,41021026:0,0,0
x1,1010:14085191,41021026
g1,1010:14336411,41021026
x1,1010:15299421,41021026
g1,1010:15634381,41021026
r1,1089:15634381,41021026:0,714340,163840
g1,1010:15634381,41021026
x1,1010:17532199,41021026
g1,1010:17750652,41021026
x1,1010:19736761,41021026
g1,1010:19955214,41021026
x1,1010:21047484,41021026
x1,1010:23179229,41021026
g1,1010:23397682,41021026
x1,1010:25181722,41021026
g1,1010:25400175,41021026
x1,1010:27770399,41021026
g1,1010:27988852,41021026
x1,1010:29781994,41021026
g1,1010:30000447,41021026
x1,1010:30346333,41021026
x1,1010:31729874,41021026
g1,1010:31948327,41021026
x1,1010:32732941,41021026
g1,1010:32951394,41021026
x1,1010:33861618,41021026
g1,1010:34080071,41021026
x1,1010:34571592,41021026
x1,1010:35859559,41021026
x1,1010:36718811,41021026
k1,1010:37890293,41021026:1189177
)
(1,1010:13024788,41807458:24865505,455111,235932
x1,1010:13898604,41807458
x1,1010:14936260,41807458
r1,1089:14936260,41807458:0,235932,235932
k1,1010:26413276,41807458:11477016
k1,1010:37890292,41807458:11477016
)
]
g1,1010:37890293,41807458
g1,1010:37890293,41807458
)
]
]
]
(1,1089:13024788,49020595:24865505,1290439,235932
(1,1089:13024788,49020595:24865505,1290439,235932
g1,1089:2368143,49020595
(1,1089:2368143,49020595:35522150,1290439,235932
[1,1089:2368143,49020595:35522150,1290439,235932
(1,1089:2368143,49020595:35522150,550500,235932
(1,1089:2368143,49020595:0,550500,235932
[1,1089:2368143,49020595:35522150,550500,235932
(1,1089:2368143,49020595:35522150,550500,235932
h1,1089:2368143,49020595:0,0,0
x1,1089:4288714,49020595
x1,1089:4634599,49020595
x1,1089:5200758,49020595
g1,1089:5419211,49020595
x1,1089:6256618,49020595
g1,1089:6475071,49020595
x1,1089:7785795,49020595
r1,1089:7785795,49020595:0,786432,235932
k1,1089:22838044,49020595:15052249
k1,1089:37890293,49020595:15052249
)
]
k1,1089:2368141,49020595:-35522152
)
g1,1089:2368143,49020595
[1,1089:2368143,49020595:35522150,0,0
(1,1089:2368143,49020595:35522150,0,0
k1,1089:20129219,49020595:17761076
h1,1089:20129219,49020595:0,0,0
g1,1089:20129219,49020595
k1,1089:37890295,49020595:17761076
)
]
g1,1089:37890293,49020595
(1,1089:37890293,49020595:0,550500,235932
k1,1089:2368141,49020595:-35522152
[1,1089:2368141,49020595:35522150,550500,235932
(1,1089:2368141,49020595:35522150,550500,235932
k1,1089:36268269,49020595:33900128
h1,1089:36251885,49020595:0,0,0
x1,1089:37234928,49020595
x1,1089:37890290,49020595
r1,1089:37890290,49020595:0,786432,235932
g1,1089:37890290,49020595
g1,1089:37890290,49020595
)
]
)
)
]
)
g1,1089:37890293,49020595
)
)
]
]
]
!14263
}33
!11
{34
[1,1091:4736286,49020595:33154007,44284309,235932
(1,1091:4736286,4736286:0,0,0
[1,1091:0,4736286:0,0,0
(1,1091:0,0:0,0,0
g1,1091:0,0
)
]
)
[1,1091:4736286,4736286:0,0,0
(1,1091:4736286,1535259:0,0,0
k1,1091:4736286,1535259:-8222721
)
]
[1,1091:4736286,49020595:33154007,44284309,235932
[1,1091:13024788,49020595:24865505,47419555,235932
[1,1091:13024788,2387472:24865505,786432,0
(1,1091:13024788,2387472:24865505,0,0
(1,1091:13024788,2387472:24865505,0,0
g1,1091:2368143,2387472
(1,1091:2368143,2387472:35522150,0,0
[1,1091:2368143,2387472:35522150,0,0
(1,1091:2368143,2387472:35522150,0,0
(1,1091:2368143,2387472:0,0,0
[1,1091:2368143,2387472:35522150,0,0
(1,1091:2368143,2387472:35522150,0,0
h1,1091:2368143,2387472:0,0,0
k1,1091:20129219,2387472:17761076
k1,1091:37890295,2387472:17761076
)
]
k1,1091:2368141,2387472:-35522152
)
g1,1091:2368143,2387472
[1,1091:2368143,2387472:35522150,0,0
(1,1091:2368143,2387472:35522150,0,0
k1,1091:20129219,2387472:17761076
h1,1091:20129219,2387472:0,0,0
g1,1091:20129219,2387472
k1,1091:37890295,2387472:17761076
)
]
g1,1091:37890293,2387472
(1,1091:37890293,2387472:0,0,0
k1,1091:2368141,2387472:-35522152
[1,1091:2368141,2387472:35522150,0,0
(1,1091:2368141,2387472:35522150,0,0
k1,1091:37890293,2387472:35522152
h1,1091:37890293,2387472:0,0,0
g1,1091:37890293,2387472
g1,1091:37890293,2387472
)
]
)
)
]
)
g1,1091:37890293,2387472
)
)
]
[1,1091:13024788,45468380:24865505,41442508,0
[1,1019:13024788,32347703:24865505,28321831,0
[1,1019:13024788,32347703:24865505,28321831,0
(1,1017:13024788,30709303:24865505,26683431,0
k1,1017:14268140,30709303:1243352
h1,1016:14268140,30709303:0,0,0
(1,1016:14268140,30709303:22378802,26683431,0
(1,1016:14268140,30709303:22379092,26683496,0
(1,1016:14268140,30709303:22379092,26683496,0
(1,1016:14268140,30709303:0,26683496,0
(1,1016:14268140,30709303:0,44236918,0
(1,1016:14268140,30709303:37100913,44236918,0
)
k1,1016:14268141,30709303:-37100912
)
)
g1,1016:36647232,30709303
)
)
)
g1,1017:36646942,30709303
k1,1017:37890293,30709303:1243351
)
(1,1017:13024788,32111771:24865505,1336932,235932
h1,1017:13024788,32111771:0,0,0
g1,1017:13024788,32111771
[1,1017:13024788,32111771:24865505,1336932,235932
(1,1017:13024788,31325339:24865505,550500,163840
h1,1017:13024788,31325339:0,0,0
x1,1017:14085191,31325339
g1,1017:14336411,31325339
x1,1017:15299421,31325339
g1,1017:15634381,31325339
r1,1091:15634381,31325339:0,714340,163840
g1,1017:15634381,31325339
x1,1017:17532199,31325339
g1,1017:17750652,31325339
x1,1017:19736761,31325339
g1,1017:19955214,31325339
x1,1017:21047484,31325339
x1,1017:23179229,31325339
g1,1017:23397682,31325339
x1,1017:25181722,31325339
g1,1017:25400175,31325339
x1,1017:27770399,31325339
g1,1017:27988852,31325339
x1,1017:29781994,31325339
g1,1017:30000447,31325339
x1,1017:30346333,31325339
x1,1017:31729874,31325339
g1,1017:31948327,31325339
x1,1017:32732941,31325339
g1,1017:32951394,31325339
x1,1017:33861618,31325339
g1,1017:34080071,31325339
x1,1017:35363488,31325339
x1,1017:37179385,31325339
k1,1017:37890293,31325339:710908
)
(1,1017:13024788,32111771:24865505,455111,235932
x1,1017:13898604,32111771
x1,1017:14936260,32111771
r1,1091:14936260,32111771:0,235932,235932
k1,1017:26413276,32111771:11477016
k1,1017:37890292,32111771:11477016
)
]
g1,1017:37890293,32111771
g1,1017:37890293,32111771
)
]
]
(1,1087:13024788,34313783:24865505,546132,0
(1,1087:13024788,34313783:0,0,0
g1,1087:13024788,34313783
)
(1,1087:13024788,34313783:0,0,0
(1,1087:13024788,34313783:0,0,0
(1,1087:13024788,33396279:0,0,0
)
)
g1,1087:13024788,34313783
)
x1,1087:17059988,34313783
k1,1087:27475140,34313783:10415152
k1,1087:37890292,34313783:10415152
)
(1,1087:13024788,34313783:0,0,0
(1,1087:13024788,34313783:0,215040,0
g1,1087:13680148,34313783
g1,1087:38545653,34313783
(1,1087:38545653,34313783:655360,215040,0
k1,1087:38678767,34313783:133114
x1,1087:39201013,34313783
)
k1,1087:13024789,34313783:-26176224
)
)
h1,1087:13024788,34313783:0,0,0
(1,1089:13024788,35523467:24865505,455111,127431
x1,1089:14129872,35523467
g1,1088:14348325,35523467
x1,1088:16172413,35523467
x1,1088:16409071,35523467
g1,1088:16627524,35523467
x1,1088:18600887,35523467
x1,1088:18946772,35523467
g1,1088:19165225,35523467
x1,1088:21877694,35523467
g1,1088:22096147,35523467
x1,1088:22787918,35523467
x1,1088:23243029,35523467
g1,1088:23461482,35523467
x1,1088:23807368,35523467
x1,1088:25487642,35523467
g1,1088:25706095,35523467
x1,1088:26871182,35523467
x1,1088:28054473,35523467
g1,1088:28272926,35523467
x1,1088:30568512,35523467
g1,1088:30786965,35523467
x1,1088:31660781,35523467
x1,1088:32774895,35523467
g1,1088:32993348,35523467
x1,1088:33976390,35523467
g1,1088:34194843,35523467
x1,1088:34558933,35523467
x1,1088:34868409,35523467
g1,1088:35086862,35523467
x1,1088:36364816,35523467
g1,1088:36583269,35523467
x1,1088:37165813,35523467
k1,1088:37890293,35523467:724480
)
(1,1089:13024788,35523467:0,0,127431
(1,1089:13024788,35523467:0,215040,0
g1,1089:13680148,35523467
g1,1089:38545653,35523467
(1,1089:38545653,35523467:655360,215040,0
k1,1089:38678767,35523467:133114
x1,1089:39201013,35523467
)
k1,1089:13024789,35523467:-26176224
)
)
(1,1089:13024788,36309899:24865505,455111,127431
x1,1089:15029101,36309899
g1,1088:15247554,36309899
x1,1088:16691170,36309899
x1,1088:16964236,36309899
g1,1088:17182689,36309899
x1,1088:18225806,36309899
g1,1088:18444259,36309899
x1,1088:18990394,36309899
g1,1088:19208847,36309899
x1,1088:20992887,36309899
x1,1088:21488048,36309899
g1,1088:21706501,36309899
x1,1088:22980815,36309899
g1,1088:23199268,36309899
x1,1088:25696924,36309899
g1,1088:25915377,36309899
x1,1088:27409965,36309899
g1,1088:27628418,36309899
x1,1088:29601782,36309899
g1,1088:29820235,36309899
x1,1088:30876096,36309899
g1,1088:31094549,36309899
x1,1088:33115247,36309899
g1,1088:33333700,36309899
x1,1088:36483078,36309899
k1,1088:37890293,36309899:1407215
)
(1,1089:13024788,36309899:0,0,127431
(1,1089:13024788,36309899:0,215040,0
g1,1089:13680148,36309899
g1,1089:38545653,36309899
(1,1089:38545653,36309899:655360,215040,0
k1,1089:38678767,36309899:133114
x1,1089:39201013,36309899
)
k1,1089:13024789,36309899:-26176224
)
)
(1,1089:13024788,37096331:24865505,455111,127431
x1,1089:14853427,37096331
k1,1088:15071111,37096331:217684
x1,1088:16248578,37096331
k1,1088:16466262,37096331:217684
x1,1088:17822132,37096331
k1,1088:18039816,37096331:217684
x1,1088:19288644,37096331
k1,1088:19506327,37096331:217683
x1,1088:20398347,37096331
k1,1088:20616031,37096331:217684
x1,1088:22615938,37096331
k1,1088:22833622,37096331:217684
x1,1088:25441887,37096331
k1,1088:25659571,37096331:217684
x1,1088:26337506,37096331
k1,1088:26555190,37096331:217684
x1,1088:27447210,37096331
k1,1088:27664894,37096331:217684
x1,1088:29056445,37096331
k1,1088:29274128,37096331:217683
x1,1088:30737040,37096331
k1,1088:30954724,37096331:217684
x1,1088:31489936,37096331
x1,1088:32294173,37096331
x1,1088:34167779,37096331
k1,1088:34385463,37096331:217684
x1,1088:35491567,37096331
k1,1088:35709251,37096331:217684
x1,1088:37354135,37096331
x1,1088:38017433,37096331
k1,1088:37890293,37096331:0
)
(1,1089:13024788,37096331:0,0,127431
(1,1089:13024788,37096331:0,215040,0
g1,1089:13680148,37096331
g1,1089:38545653,37096331
(1,1089:38545653,37096331:655360,215040,0
k1,1089:38678767,37096331:133114
x1,1089:39201013,37096331
)
k1,1089:13024789,37096331:-26176224
)
)
(1,1089:13024788,37882763:24865505,455111,127431
x1,1089:13880400,37882763
x1,1088:15283965,37882763
g1,1088:15502418,37882763
x1,1088:16412642,37882763
g1,1088:16631095,37882763
x1,1088:18873889,37882763
g1,1088:19092342,37882763
x1,1088:21349698,37882763
g1,1088:21568151,37882763
x1,1088:22769648,37882763
g1,1088:22988101,37882763
x1,1088:23898325,37882763
g1,1088:24116778,37882763
x1,1088:24480868,37882763
x1,1088:25303710,37882763
g1,1088:25522163,37882763
x1,1088:28054407,37882763
x1,1088:28327473,37882763
g1,1088:28545926,37882763
x1,1088:28910016,37882763
x1,1088:32081237,37882763
g1,1088:32299690,37882763
x1,1088:32773006,37882763
x1,1088:33340985,37882763
g1,1088:33559438,37882763
x1,1088:36035249,37882763
g1,1088:36253702,37882763
x1,1088:37528016,37882763
k1,1088:37890293,37882763:362277
)
(1,1089:13024788,37882763:0,0,127431
(1,1089:13024788,37882763:0,215040,0
g1,1089:13680148,37882763
g1,1089:38545653,37882763
(1,1089:38545653,37882763:655360,215040,0
k1,1089:38678767,37882763:133114
x1,1089:39201013,37882763
)
k1,1089:13024789,37882763:-26176224
)
)
(1,1089:13024788,38669195:24865505,455111,127431
x1,1089:14475322,38669195
x1,1089:15291247,38669195
x1,1088:15744465,38669195
k1,1088:15962423,38669195:217958
x1,1088:17706688,38669195
x1,1088:18522540,38669195
k1,1088:18740499,38669195:217959
x1,1088:21026903,38669195
k1,1088:21244861,38669195:217958
x1,1088:22078917,38669195
x1,1088:24222007,38669195
k1,1088:24439966,38669195:217959
x1,1088:25491604,38669195
k1,1088:25709562,38669195:217958
x1,1088:27814649,38669195
x1,1088:28050288,38669195
k1,1088:28268247,38669195:217959
x1,1088:28630881,38669195
x1,1088:28975456,38669195
x1,1088:30701665,38669195
k1,1088:30919623,38669195:217958
x1,1088:34116237,38669195
k1,1088:34334295,38669195:218058
x1,1088:37092121,38669195
k1,1088:37310079,38669195:217958
x1,1088:37890293,38669195
k1,1088:37890293,38669195:0
)
(1,1089:13024788,38669195:0,0,127431
(1,1089:13024788,38669195:0,215040,0
g1,1089:13680148,38669195
g1,1089:38545653,38669195
(1,1089:38545653,38669195:655360,215040,0
k1,1089:38678767,38669195:133114
x1,1089:39201013,38669195
)
k1,1089:13024789,38669195:-26176224
)
)
(1,1089:13024788,39455627:24865505,455111,127431
x1,1089:14335510,39455627
g1,1088:14553963,39455627
x1,1088:17031594,39455627
g1,1088:17250047,39455627
x1,1088:19041366,39455627
g1,1088:19259819,39455627
x1,1088:20424906,39455627
x1,1088:21608197,39455627
g1,1088:21826650,39455627
x1,1088:24304281,39455627
g1,1088:24522734,39455627
x1,1088:25578595,39455627
g1,1088:25797048,39455627
x1,1088:28098093,39455627
g1,1088:28316546,39455627
x1,1088:31090909,39455627
g1,1088:31309362,39455627
x1,1088:32146767,39455627
x1,1088:34480581,39455627
g1,1088:34771852,39455627
x1,1088:36049806,39455627
g1,1088:36268259,39455627
x1,1088:37875714,39455627
k1,1088:37890293,39455627:32274
)
(1,1089:13024788,39455627:0,0,127431
(1,1089:13024788,39455627:0,215040,0
g1,1089:13680148,39455627
g1,1089:38545653,39455627
(1,1089:38545653,39455627:655360,215040,0
k1,1089:38678767,39455627:133114
x1,1089:39201013,39455627
)
k1,1089:13024789,39455627:-26176224
)
)
(1,1089:13024788,40242059:24865505,455111,127431
x1,1089:14642202,40242059
g1,1088:14860655,40242059
x1,1088:16115854,40242059
g1,1088:16334307,40242059
x1,1088:17230878,40242059
g1,1088:17449331,40242059
x1,1088:18347696,40242059
x1,1088:19656416,40242059
g1,1088:19874869,40242059
x1,1088:20233498,40242059
x1,1088:20574469,40242059
x1,1088:21292001,40242059
g1,1088:21510454,40242059
x1,1088:22030466,40242059
g1,1088:22248919,40242059
x1,1088:23972129,40242059
x1,1088:24294622,40242059
x1,1088:26236048,40242059
g1,1088:26454501,40242059
x1,1088:27494525,40242059
g1,1088:27712978,40242059
x1,1088:29760745,40242059
x1,1088:30083238,40242059
x1,1088:32024664,40242059
g1,1088:32243117,40242059
x1,1088:34864690,40242059
g1,1088:35083143,40242059
x1,1088:37880446,40242059
k1,1088:37890293,40242059:9847
)
(1,1089:13024788,40242059:0,0,127431
(1,1089:13024788,40242059:0,215040,0
g1,1089:13680148,40242059
g1,1089:38545653,40242059
(1,1089:38545653,40242059:655360,215040,0
k1,1089:38678767,40242059:133114
x1,1089:39201013,40242059
)
k1,1089:13024789,40242059:-26176224
)
)
(1,1089:13024788,41028491:24865505,455111,127431
x1,1089:14226285,41028491
g1,1088:14444738,41028491
x1,1088:16196008,41028491
x1,1088:17015209,41028491
g1,1088:17233662,41028491
x1,1088:18071067,41028491
x1,1088:20222836,41028491
g1,1088:20441289,41028491
x1,1088:21316924,41028491
g1,1088:21535377,41028491
x1,1088:22957147,41028491
g1,1088:23175600,41028491
x1,1088:25935397,41028491
g1,1088:26153850,41028491
x1,1088:26736394,41028491
g1,1088:26954847,41028491
x1,1088:28156343,41028491
x1,1088:29994998,41028491
g1,1088:30213451,41028491
x1,1088:32561830,41028491
g1,1088:32780283,41028491
x1,1088:34569783,41028491
g1,1088:34788236,41028491
x1,1088:35334371,41028491
k1,1088:37890293,41028491:2555922
)
(1,1089:13024788,41028491:0,0,127431
(1,1089:13024788,41028491:0,215040,0
g1,1089:13680148,41028491
g1,1089:38545653,41028491
(1,1089:38545653,41028491:655360,215040,0
k1,1089:38678767,41028491:133114
x1,1089:39201013,41028491
)
k1,1089:13024789,41028491:-26176224
)
)
(1,1089:13024788,41814923:24865505,491520,163840
x1,1089:15981195,41814923
g1,1088:16199648,41814923
x1,1088:18202141,41814923
g1,1088:18420594,41814923
x1,1088:19694909,41814923
g1,1088:19913362,41814923
x1,1088:21224086,41814923
g1,1088:21442539,41814923
x1,1088:24300646,41814923
g1,1088:24519099,41814923
x1,1088:25392915,41814923
x1,1088:26507029,41814923
g1,1088:26725482,41814923
x1,1088:26907527,41814923
(1,1088:26907527,41814923:327681,422343,0
x1,1088:27235208,41814923
)
x1,1088:27562889,41814923
(1,1088:27562889,41814923:327681,422343,0
x1,1088:27890570,41814923
)
x1,1088:28254660,41814923
k1,1089:33008907,41814923:4881387
k1,1089:37890293,41814923:4881386
)
(1,1089:13024788,41814923:0,0,163840
(1,1089:13024788,41814923:0,215040,0
g1,1089:13680148,41814923
g1,1089:38545653,41814923
(1,1089:38545653,41814923:655360,215040,0
k1,1089:38678767,41814923:133114
x1,1089:39201013,41814923
)
k1,1089:13024789,41814923:-26176224
)
)
h1,1089:13024788,41814923:0,0,163840
(1,1091:13024788,42601355:24865505,455111,127431
h1,1090:13024788,42601355:932339,0,0
x1,1090:15085804,42601355
g1,1090:15304257,42601355
x1,1090:17130167,42601355
g1,1090:17348620,42601355
x1,1090:17712710,42601355
x1,1090:20883931,42601355
g1,1090:21102384,42601355
x1,1090:21630315,42601355
g1,1090:21848768,42601355
x1,1090:22981086,42601355
x1,1090:23308767,42601355
x1,1090:23945923,42601355
g1,1090:24164376,42601355
x1,1090:25915646,42601355
x1,1090:26916892,42601355
g1,1090:27135345,42601355
x1,1090:28418762,42601355
x1,1090:30416704,42601355
g1,1090:30635157,42601355
x1,1090:31691018,42601355
g1,1090:31909471,42601355
x1,1090:32400992,42601355
x1,1090:33688959,42601355
x1,1090:34548211,42601355
g1,1090:34766664,42601355
x1,1090:35640480,42601355
x1,1090:36754594,42601355
g1,1090:36973047,42601355
x1,1090:37519182,42601355
k1,1090:37890293,42601355:371111
)
(1,1091:13024788,42601355:0,0,127431
(1,1091:13024788,42601355:0,215040,0
g1,1091:13680148,42601355
g1,1091:38545653,42601355
(1,1091:38545653,42601355:655360,215040,0
k1,1091:38678767,42601355:133114
x1,1091:39201013,42601355
)
k1,1091:13024789,42601355:-26176224
)
)
(1,1091:13024788,43387787:24865505,455111,127431
x1,1091:14068396,43387787
g1,1090:14286849,43387787
x1,1090:15850470,43387787
g1,1090:16068923,43387787
x1,1090:17399435,43387787
x1,1090:18498904,43387787
g1,1090:18717357,43387787
x1,1090:20478221,43387787
g1,1090:20696674,43387787
x1,1090:22905826,43387787
g1,1090:23124279,43387787
x1,1090:24307754,43387787
g1,1090:24526207,43387787
x1,1090:25426363,43387787
x1,1090:25766787,43387787
g1,1090:25985240,43387787
x1,1090:28210531,43387787
x1,1090:29092482,43387787
g1,1090:29310935,43387787
x1,1090:30279232,43387787
g1,1090:30497685,43387787
x1,1090:31788749,43387787
x1,1090:33657477,43387787
g1,1090:33875930,43387787
x1,1090:36691166,43387787
g1,1090:36909619,43387787
x1,1090:37904813,43387787
k1,1090:37890293,43387787:5796
)
(1,1091:13024788,43387787:0,0,127431
(1,1091:13024788,43387787:0,215040,0
g1,1091:13680148,43387787
g1,1091:38545653,43387787
(1,1091:38545653,43387787:655360,215040,0
k1,1091:38678767,43387787:133114
x1,1091:39201013,43387787
)
k1,1091:13024789,43387787:-26176224
)
)
(1,1091:13024788,44174219:24865505,491520,163840
x1,1091:14080649,44174219
g1,1090:14299102,44174219
x1,1090:15609824,44174219
g1,1090:15828277,44174219
x1,1090:18123863,44174219
g1,1090:18342316,44174219
x1,1090:19216132,44174219
x1,1090:20330246,44174219
g1,1090:20548699,44174219
x1,1090:21094834,44174219
g1,1090:21313287,44174219
x1,1090:22756903,44174219
x1,1090:23029969,44174219
g1,1090:23248422,44174219
x1,1090:24304283,44174219
g1,1090:24522736,44174219
x1,1090:26563458,44174219
g1,1090:26781911,44174219
x1,1090:27825028,44174219
g1,1090:28043481,44174219
x1,1090:30921610,44174219
g1,1090:31140063,44174219
x1,1090:31322108,44174219
(1,1090:31322108,44174219:327681,422343,0
x1,1090:31649789,44174219
)
x1,1090:31831834,44174219
g1,1090:32050287,44174219
(1,1090:32050287,44174219:327681,422343,0
x1,1090:32377968,44174219
)
x1,1090:32560013,44174219
g1,1090:32778466,44174219
(1,1090:32778466,44174219:327681,422343,0
x1,1090:33106147,44174219
)
x1,1090:33470237,44174219
g1,1090:33761508,44174219
x1,1090:34890185,44174219
k1,1090:37890293,44174219:3000108
)
(1,1091:13024788,44174219:0,0,163840
(1,1091:13024788,44174219:0,215040,0
g1,1091:13680148,44174219
g1,1091:38545653,44174219
(1,1091:38545653,44174219:655360,215040,0
k1,1091:38678767,44174219:133114
x1,1091:39201013,44174219
)
k1,1091:13024789,44174219:-26176224
)
)
(1,1091:13024788,44960651:24865505,455111,127431
x1,1091:15081895,44960651
x1,1090:16527328,44960651
g1,1090:16745781,44960651
x1,1090:17273712,44960651
g1,1090:17492165,44960651
x1,1090:19605706,44960651
x1,1090:19842364,44960651
g1,1090:20060817,44960651
x1,1090:20424907,44960651
x1,1090:20770793,44960651
x1,1090:22685906,44960651
g1,1090:22904359,44960651
x1,1090:23450494,44960651
g1,1090:23668947,44960651
x1,1090:26658124,44960651
g1,1090:26876577,44960651
x1,1090:30200713,44960651
g1,1090:30419166,44960651
x1,1090:31329390,44960651
g1,1090:31547843,44960651
x1,1090:33040612,44960651
x1,1090:33368293,44960651
g1,1090:33586746,44960651
x1,1090:34114677,44960651
g1,1090:34333130,44960651
x1,1090:35645671,44960651
x1,1090:37251306,44960651
k1,1090:37890293,44960651:638987
)
(1,1091:13024788,44960651:0,0,127431
(1,1091:13024788,44960651:0,215040,0
g1,1091:13680148,44960651
g1,1091:38545653,44960651
(1,1091:38545653,44960651:655360,215040,0
k1,1091:38678767,44960651:133114
x1,1091:39201013,44960651
)
k1,1091:13024789,44960651:-26176224
)
)
]
(1,1091:13024788,49020595:24865505,1290439,235932
(1,1091:13024788,49020595:24865505,1290439,235932
g1,1091:2368143,49020595
(1,1091:2368143,49020595:35522150,1290439,235932
[1,1091:2368143,49020595:35522150,1290439,235932
(1,1091:2368143,49020595:35522150,550500,235932
(1,1091:2368143,49020595:0,550500,235932
[1,1091:2368143,49020595:35522150,550500,235932
(1,1091:2368143,49020595:35522150,550500,235932
h1,1091:2368143,49020595:0,0,0
x1,1091:4288714,49020595
x1,1091:4634599,49020595
x1,1091:5200758,49020595
g1,1091:5419211,49020595
x1,1091:6256618,49020595
g1,1091:6475071,49020595
x1,1091:7785795,49020595
r1,1091:7785795,49020595:0,786432,235932
k1,1091:22838044,49020595:15052249
k1,1091:37890293,49020595:15052249
)
]
k1,1091:2368141,49020595:-35522152
)
g1,1091:2368143,49020595
[1,1091:2368143,49020595:35522150,0,0
(1,1091:2368143,49020595:35522150,0,0
k1,1091:20129219,49020595:17761076
h1,1091:20129219,49020595:0,0,0
g1,1091:20129219,49020595
k1,1091:37890295,49020595:17761076
)
]
g1,1091:37890293,49020595
(1,1091:37890293,49020595:0,550500,235932
k1,1091:2368141,49020595:-35522152
[1,1091:2368141,49020595:35522150,550500,235932
(1,1091:2368141,49020595:35522150,550500,235932
k1,1091:36268269,49020595:33900128
h1,1091:36251885,49020595:0,0,0
x1,1091:37234928,49020595
x1,1091:37890290,49020595
r1,1091:37890290,49020595:0,786432,235932
g1,1091:37890290,49020595
g1,1091:37890290,49020595
)
]
)
)
]
)
g1,1091:37890293,49020595
)
)
]
]
]
!19578
}34
!11
{35
[1,1093:4736286,49020595:33154007,44284309,235932
(1,1093:4736286,4736286:0,0,0
[1,1093:0,4736286:0,0,0
(1,1093:0,0:0,0,0
g1,1093:0,0
)
]
)
[1,1093:4736286,4736286:0,0,0
(1,1093:4736286,1535259:0,0,0
k1,1093:4736286,1535259:-8222721
)
]
[1,1093:4736286,49020595:33154007,44284309,235932
[1,1093:13024788,49020595:24865505,47419555,235932
[1,1093:13024788,2387472:24865505,786432,0
(1,1093:13024788,2387472:24865505,0,0
(1,1093:13024788,2387472:24865505,0,0
g1,1093:2368143,2387472
(1,1093:2368143,2387472:35522150,0,0
[1,1093:2368143,2387472:35522150,0,0
(1,1093:2368143,2387472:35522150,0,0
(1,1093:2368143,2387472:0,0,0
[1,1093:2368143,2387472:35522150,0,0
(1,1093:2368143,2387472:35522150,0,0
h1,1093:2368143,2387472:0,0,0
k1,1093:20129219,2387472:17761076
k1,1093:37890295,2387472:17761076
)
]
k1,1093:2368141,2387472:-35522152
)
g1,1093:2368143,2387472
[1,1093:2368143,2387472:35522150,0,0
(1,1093:2368143,2387472:35522150,0,0
k1,1093:20129219,2387472:17761076
h1,1093:20129219,2387472:0,0,0
g1,1093:20129219,2387472
k1,1093:37890295,2387472:17761076
)
]
g1,1093:37890293,2387472
(1,1093:37890293,2387472:0,0,0
k1,1093:2368141,2387472:-35522152
[1,1093:2368141,2387472:35522150,0,0
(1,1093:2368141,2387472:35522150,0,0
k1,1093:37890293,2387472:35522152
h1,1093:37890293,2387472:0,0,0
g1,1093:37890293,2387472
g1,1093:37890293,2387472
)
]
)
)
]
)
g1,1093:37890293,2387472
)
)
]
[1,1093:13024788,45468380:24865505,41442508,0
[1,1026:13024788,20127116:24865505,16101244,0
[1,1026:13024788,20127116:24865505,16101244,0
(1,1024:13024788,19275148:24865505,15249276,0
k1,1024:14268140,19275148:1243352
h1,1023:14268140,19275148:0,0,0
(1,1023:14268140,19275148:22378802,15249276,0
(1,1023:14268140,19275148:22378986,15249313,0
(1,1023:14268140,19275148:22378986,15249313,0
(1,1023:14268140,19275148:0,15249313,0
(1,1023:14268140,19275148:0,25291771,0
(1,1023:14268140,19275148:37116700,25291771,0
)
k1,1023:14268140,19275148:-37116700
)
)
g1,1023:36647126,19275148
)
)
)
g1,1024:36646942,19275148
k1,1024:37890293,19275148:1243351
)
(1,1024:13024788,19891184:24865505,550500,235932
h1,1024:13024788,19891184:0,0,0
g1,1024:13024788,19891184
[1,1024:13024788,19891184:24865505,550500,235932
(1,1024:13024788,19891184:24865505,550500,235932
h1,1024:13024788,19891184:0,0,0
x1,1024:14085191,19891184
g1,1024:14336411,19891184
x1,1024:15299421,19891184
g1,1024:15634381,19891184
r1,1093:15634381,19891184:0,786432,235932
g1,1024:15634381,19891184
x1,1024:19062286,19891184
g1,1024:19280739,19891184
x1,1024:19808670,19891184
g1,1024:20027123,19891184
x1,1024:21738346,19891184
g1,1024:21956799,19891184
x1,1024:23942908,19891184
g1,1024:24161361,19891184
x1,1024:25253631,19891184
x1,1024:27385376,19891184
g1,1024:27603829,19891184
x1,1024:29324151,19891184
g1,1024:29542604,19891184
x1,1024:30234375,19891184
g1,1024:30452828,19891184
x1,1024:31089985,19891184
x1,1024:33165297,19891184
g1,1024:33383750,19891184
x1,1024:34257566,19891184
x1,1024:35553725,19891184
r1,1093:35553725,19891184:0,235932,235932
k1,1024:36722009,19891184:1168284
k1,1024:37890293,19891184:1168284
)
]
g1,1024:37890293,19891184
g1,1024:37890293,19891184
)
]
]
[1,1034:13024788,38500127:24865505,17586579,0
[1,1034:13024788,38500127:24865505,17586579,0
(1,1032:13024788,36861727:24865505,15948179,0
k1,1032:14268140,36861727:1243352
h1,1031:14268140,36861727:0,0,0
(1,1031:14268140,36861727:22378802,15948179,0
(1,1031:14268140,36861727:22379272,15948218,0
(1,1031:14268140,36861727:22379272,15948218,0
(1,1031:14268140,36861727:0,15948218,0
(1,1031:14268140,36861727:0,25291771,0
(1,1031:14268140,36861727:35490575,25291771,0
)
k1,1031:14268139,36861727:-35490576
)
)
g1,1031:36647412,36861727
)
)
)
g1,1032:36646942,36861727
k1,1032:37890293,36861727:1243351
)
(1,1032:13024788,38264195:24865505,1336932,235932
h1,1032:13024788,38264195:0,0,0
g1,1032:13024788,38264195
[1,1032:13024788,38264195:24865505,1336932,235932
(1,1032:13024788,37477763:24865505,550500,127431
h1,1032:13024788,37477763:0,0,0
x1,1032:14085191,37477763
g1,1032:14336411,37477763
x1,1032:15299421,37477763
g1,1032:15634381,37477763
r1,1093:15634381,37477763:0,677931,127431
g1,1032:15634381,37477763
x1,1032:17427523,37477763
g1,1032:17645976,37477763
x1,1032:18010066,37477763
x1,1032:19342632,37477763
x1,1032:20454926,37477763
g1,1032:20673379,37477763
x1,1032:21802058,37477763
g1,1032:22020511,37477763
x1,1032:22970785,37477763
x1,1032:24299712,37477763
g1,1032:24518165,37477763
x1,1032:26504274,37477763
g1,1032:26722727,37477763
x1,1032:28510406,37477763
g1,1032:28728859,37477763
x1,1032:30449181,37477763
g1,1032:30667634,37477763
x1,1032:31359405,37477763
g1,1032:31577858,37477763
x1,1032:32451674,37477763
x1,1032:33747833,37477763
g1,1032:34039104,37477763
x1,1032:35104066,37477763
x1,1032:35449951,37477763
g1,1032:35668404,37477763
x1,1032:36032494,37477763
x1,1032:36924515,37477763
x1,1032:37161173,37477763
k1,1032:37890293,37477763:746815
)
(1,1032:13024788,38264195:24865505,455111,235932
x1,1032:15398650,38264195
x1,1032:15893811,38264195
g1,1032:16112264,38264195
x1,1032:16439945,38264195
g1,1032:16658398,38264195
x1,1032:18442438,38264195
x1,1032:18861141,38264195
g1,1032:19079594,38264195
x1,1032:21120316,38264195
g1,1032:21338769,38264195
x1,1032:21702859,38264195
x1,1032:22030540,38264195
g1,1032:22248993,38264195
x1,1032:24235102,38264195
g1,1032:24453555,38264195
x1,1032:24799441,38264195
x1,1032:26110164,38264195
r1,1093:26110164,38264195:0,235932,235932
k1,1032:32000229,38264195:5890065
k1,1032:37890293,38264195:5890064
)
]
g1,1032:37890293,38264195
g1,1032:37890293,38264195
)
]
]
(1,1091:13024788,40466207:24865505,455111,127431
x1,1091:14774307,40466207
x1,1090:15850915,40466207
g1,1090:16069368,40466207
x1,1090:16651329,40466207
g1,1090:16869782,40466207
x1,1090:17742724,40466207
x1,1090:18597498,40466207
g1,1090:18815951,40466207
x1,1090:21472967,40466207
g1,1090:21691420,40466207
x1,1090:22237009,40466207
x1,1090:25206808,40466207
g1,1090:25425261,40466207
x1,1090:26734673,40466207
x1,1090:27080194,40466207
g1,1090:27298647,40466207
x1,1090:28173406,40466207
g1,1090:28391859,40466207
x1,1090:29854033,40466207
x1,1090:30781515,40466207
g1,1090:30999968,40466207
x1,1090:31783797,40466207
g1,1090:32002250,40466207
x1,1090:34932059,40466207
g1,1090:35150512,40466207
x1,1090:37880273,40466207
k1,1090:37890293,40466207:10020
)
(1,1091:13024788,40466207:0,0,127431
(1,1091:13024788,40466207:0,215040,0
g1,1091:13680148,40466207
g1,1091:38545653,40466207
(1,1091:38545653,40466207:655360,215040,0
k1,1091:38678767,40466207:133114
x1,1091:39201013,40466207
)
k1,1091:13024789,40466207:-26176224
)
)
(1,1091:13024788,41252639:24865505,455111,127431
x1,1091:14739249,41252639
x1,1090:15060012,41252639
x1,1090:16991397,41252639
k1,1090:17201852,41252639:210455
x1,1090:18224106,41252639
k1,1090:18434561,41252639:210455
x1,1090:20634281,41252639
k1,1090:20922886,41252639:288605
x1,1090:22567769,41252639
k1,1090:22778224,41252639:210455
x1,1090:24976161,41252639
k1,1090:25186616,41252639:210455
x1,1090:28326525,41252639
x1,1090:28558086,41252639
k1,1090:28768540,41252639:210454
x1,1090:30127977,41252639
k1,1090:30338432,41252639:210455
x1,1090:32272330,41252639
k1,1090:32482785,41252639:210455
x1,1090:36520066,41252639
k1,1090:36730521,41252639:210455
x1,1090:37907988,41252639
k1,1090:37890293,41252639:0
)
(1,1091:13024788,41252639:0,0,127431
(1,1091:13024788,41252639:0,215040,0
g1,1091:13680148,41252639
g1,1091:38545653,41252639
(1,1091:38545653,41252639:655360,215040,0
k1,1091:38678767,41252639:133114
x1,1091:39201013,41252639
)
k1,1091:13024789,41252639:-26176224
)
)
(1,1091:13024788,42039071:24865505,455111,127431
x1,1091:14741033,42039071
x1,1090:15757570,42039071
x1,1090:17331092,42039071
k1,1090:17542593,42039071:211501
x1,1090:20336397,42039071
k1,1090:20547897,42039071:211500
x1,1090:21885927,42039071
k1,1090:22097428,42039071:211501
x1,1090:23064377,42039071
x1,1090:24370657,42039071
k1,1090:24582157,42039071:211500
x1,1090:28583757,42039071
k1,1090:28795258,42039071:211501
x1,1090:29830001,42039071
k1,1090:30041501,42039071:211500
x1,1090:33040471,42039071
k1,1090:33251972,42039071:211501
x1,1090:35055636,42039071
x1,1090:35322877,42039071
k1,1090:35534377,42039071:211500
x1,1090:36105270,42039071
k1,1090:36316771,42039071:211501
x1,1090:37890293,42039071
k1,1090:37890293,42039071:0
)
(1,1091:13024788,42039071:0,0,127431
(1,1091:13024788,42039071:0,215040,0
g1,1091:13680148,42039071
g1,1091:38545653,42039071
(1,1091:38545653,42039071:655360,215040,0
k1,1091:38678767,42039071:133114
x1,1091:39201013,42039071
)
k1,1091:13024789,42039071:-26176224
)
)
(1,1091:13024788,42825503:24865505,491520,163840
x1,1091:13898604,42825503
x1,1090:15012718,42825503
g1,1090:15231171,42825503
x1,1090:15413216,42825503
(1,1090:15413216,42825503:327681,422343,0
x1,1090:15740897,42825503
)
x1,1090:15922942,42825503
g1,1090:16141395,42825503
(1,1090:16141395,42825503:327681,422343,0
x1,1090:16469076,42825503
)
x1,1090:16651121,42825503
g1,1090:16869574,42825503
(1,1090:16869574,42825503:655362,422343,0
x1,1090:17524936,42825503
)
x1,1090:17889026,42825503
k1,1091:27826090,42825503:10064204
k1,1091:37890294,42825503:10064204
)
(1,1091:13024788,42825503:0,0,163840
(1,1091:13024788,42825503:0,215040,0
g1,1091:13680148,42825503
g1,1091:38545653,42825503
(1,1091:38545653,42825503:655360,215040,0
k1,1091:38678767,42825503:133114
x1,1091:39201013,42825503
)
k1,1091:13024789,42825503:-26176224
)
)
h1,1091:13024788,42825503:0,0,163840
(1,1093:13024788,43611935:24865505,455111,127431
h1,1092:13024788,43611935:932339,0,0
x1,1092:15400040,43611935
g1,1092:15618493,43611935
x1,1092:17907193,43611935
g1,1092:18125646,43611935
x1,1092:18996841,43611935
x1,1092:20107667,43611935
g1,1092:20326120,43611935
x1,1092:21273543,43611935
x1,1092:21727234,43611935
x1,1092:22362424,43611935
g1,1092:22580877,43611935
x1,1092:23452072,43611935
x1,1092:25250778,43611935
g1,1092:25469231,43611935
x1,1092:26050027,43611935
g1,1092:26268480,43611935
x1,1092:27502673,43611935
g1,1092:27721126,43611935
x1,1092:30245773,43611935
x1,1092:30517965,43611935
g1,1092:30736418,43611935
x1,1092:31081266,43611935
x1,1092:32387948,43611935
g1,1092:32606401,43611935
x1,1092:33876892,43611935
g1,1092:34095345,43611935
x1,1092:35075438,43611935
x1,1092:35402081,43611935
x1,1092:37888561,43611935
k1,1092:37890293,43611935:1732
)
(1,1093:13024788,43611935:0,0,127431
(1,1093:13024788,43611935:0,215040,0
g1,1093:13680148,43611935
g1,1093:38545653,43611935
(1,1093:38545653,43611935:655360,215040,0
k1,1093:38678767,43611935:133114
x1,1093:39201013,43611935
)
k1,1093:13024789,43611935:-26176224
)
)
(1,1093:13024788,44398367:24865505,455111,127431
x1,1093:14810648,44398367
g1,1092:15029101,44398367
x1,1092:15939325,44398367
x1,1092:16394436,44398367
x1,1092:17564984,44398367
g1,1092:17783437,44398367
x1,1092:19094161,44398367
x1,1092:21864885,44398367
g1,1092:22083338,44398367
x1,1092:23357654,44398367
g1,1092:23576107,44398367
x1,1092:26416005,44398367
g1,1092:26634458,44398367
x1,1092:27180593,44398367
x1,1092:28655157,44398367
x1,1092:28982838,44398367
x1,1092:29512587,44398367
g1,1092:29731040,44398367
x1,1092:30095130,44398367
x1,1092:33251786,44398367
g1,1092:33470239,44398367
x1,1092:36062556,44398367
x1,1092:36299214,44398367
g1,1092:36517667,44398367
x1,1092:37791981,44398367
k1,1092:37890293,44398367:98312
)
(1,1093:13024788,44398367:0,0,127431
(1,1093:13024788,44398367:0,215040,0
g1,1093:13680148,44398367
g1,1093:38545653,44398367
(1,1093:38545653,44398367:655360,215040,0
k1,1093:38678767,44398367:133114
x1,1093:39201013,44398367
)
k1,1093:13024789,44398367:-26176224
)
)
(1,1093:13024788,45184799:24865505,455111,127431
x1,1093:14384225,45184799
k1,1092:14591811,45184799:207586
x1,1092:15055661,45184799
x1,1092:15949100,45184799
k1,1092:16156687,45184799:207587
x1,1092:17087955,45184799
x1,1092:18389939,45184799
k1,1092:18597525,45184799:207586
x1,1092:19774992,45184799
k1,1092:19982578,45184799:207586
x1,1092:20945959,45184799
x1,1092:21266722,45184799
x1,1092:23710492,45184799
k1,1092:23918078,45184799:207586
x1,1092:24774417,45184799
x1,1092:25866613,45184799
k1,1092:26074200,45184799:207587
x1,1092:27037581,45184799
k1,1092:27245167,45184799:207586
x1,1092:28638501,45184799
k1,1092:28846087,45184799:207586
x1,1092:31932476,45184799
k1,1092:32140063,45184799:207587
x1,1092:34466448,45184799
x1,1092:36378574,45184799
k1,1092:36586160,45184799:207586
x1,1092:37890293,45184799
k1,1092:37890293,45184799:0
)
(1,1093:13024788,45184799:0,0,127431
(1,1093:13024788,45184799:0,215040,0
g1,1093:13680148,45184799
g1,1093:38545653,45184799
(1,1093:38545653,45184799:655360,215040,0
k1,1093:38678767,45184799:133114
x1,1093:39201013,45184799
)
k1,1093:13024789,45184799:-26176224
)
)
]
(1,1093:13024788,49020595:24865505,1290439,235932
(1,1093:13024788,49020595:24865505,1290439,235932
g1,1093:2368143,49020595
(1,1093:2368143,49020595:35522150,1290439,235932
[1,1093:2368143,49020595:35522150,1290439,235932
(1,1093:2368143,49020595:35522150,550500,235932
(1,1093:2368143,49020595:0,550500,235932
[1,1093:2368143,49020595:35522150,550500,235932
(1,1093:2368143,49020595:35522150,550500,235932
h1,1093:2368143,49020595:0,0,0
x1,1093:4288714,49020595
x1,1093:4634599,49020595
x1,1093:5200758,49020595
g1,1093:5419211,49020595
x1,1093:6256618,49020595
g1,1093:6475071,49020595
x1,1093:7785795,49020595
r1,1093:7785795,49020595:0,786432,235932
k1,1093:22838044,49020595:15052249
k1,1093:37890293,49020595:15052249
)
]
k1,1093:2368141,49020595:-35522152
)
g1,1093:2368143,49020595
[1,1093:2368143,49020595:35522150,0,0
(1,1093:2368143,49020595:35522150,0,0
k1,1093:20129219,49020595:17761076
h1,1093:20129219,49020595:0,0,0
g1,1093:20129219,49020595
k1,1093:37890295,49020595:17761076
)
]
g1,1093:37890293,49020595
(1,1093:37890293,49020595:0,550500,235932
k1,1093:2368141,49020595:-35522152
[1,1093:2368141,49020595:35522150,550500,235932
(1,1093:2368141,49020595:35522150,550500,235932
k1,1093:36268269,49020595:33900128
h1,1093:36251885,49020595:0,0,0
x1,1093:37234928,49020595
x1,1093:37890290,49020595
r1,1093:37890290,49020595:0,786432,235932
g1,1093:37890290,49020595
g1,1093:37890290,49020595
)
]
)
)
]
)
g1,1093:37890293,49020595
)
)
]
]
]
!14194
}35
!11
{36
[1,1097:4736286,49020595:33154007,44284309,235932
(1,1097:4736286,4736286:0,0,0
[1,1097:0,4736286:0,0,0
(1,1097:0,0:0,0,0
g1,1097:0,0
)
]
)
[1,1097:4736286,4736286:0,0,0
(1,1097:4736286,1535259:0,0,0
k1,1097:4736286,1535259:-8222721
)
]
[1,1097:4736286,49020595:33154007,44284309,235932
[1,1097:13024788,49020595:24865505,47419555,235932
[1,1097:13024788,2387472:24865505,786432,0
(1,1097:13024788,2387472:24865505,0,0
(1,1097:13024788,2387472:24865505,0,0
g1,1097:2368143,2387472
(1,1097:2368143,2387472:35522150,0,0
[1,1097:2368143,2387472:35522150,0,0
(1,1097:2368143,2387472:35522150,0,0
(1,1097:2368143,2387472:0,0,0
[1,1097:2368143,2387472:35522150,0,0
(1,1097:2368143,2387472:35522150,0,0
h1,1097:2368143,2387472:0,0,0
k1,1097:20129219,2387472:17761076
k1,1097:37890295,2387472:17761076
)
]
k1,1097:2368141,2387472:-35522152
)
g1,1097:2368143,2387472
[1,1097:2368143,2387472:35522150,0,0
(1,1097:2368143,2387472:35522150,0,0
k1,1097:20129219,2387472:17761076
h1,1097:20129219,2387472:0,0,0
g1,1097:20129219,2387472
k1,1097:37890295,2387472:17761076
)
]
g1,1097:37890293,2387472
(1,1097:37890293,2387472:0,0,0
k1,1097:2368141,2387472:-35522152
[1,1097:2368141,2387472:35522150,0,0
(1,1097:2368141,2387472:35522150,0,0
k1,1097:37890293,2387472:35522152
h1,1097:37890293,2387472:0,0,0
g1,1097:37890293,2387472
g1,1097:37890293,2387472
)
]
)
)
]
)
g1,1097:37890293,2387472
)
)
]
[1,1097:13024788,45468380:24865505,41442508,0
[1,1041:13024788,33325103:24865505,29299231,0
[1,1041:13024788,33325103:24865505,29299231,0
(1,1039:13024788,31686703:24865505,27660831,0
k1,1039:14268140,31686703:1243352
h1,1038:14268140,31686703:0,0,0
(1,1038:14268140,31686703:22378802,27660831,0
(1,1038:14268140,31686703:22379463,27660898,0
(1,1038:14268140,31686703:22379463,27660898,0
(1,1038:14268140,31686703:0,27660898,0
(1,1038:14268140,31686703:0,44236918,0
(1,1038:14268140,31686703:35790540,44236918,0
)
k1,1038:14268140,31686703:-35790540
)
)
g1,1038:36647603,31686703
)
)
)
g1,1039:36646942,31686703
k1,1039:37890293,31686703:1243351
)
(1,1039:13024788,33089171:24865505,1336932,235932
h1,1039:13024788,33089171:0,0,0
g1,1039:13024788,33089171
[1,1039:13024788,33089171:24865505,1336932,235932
(1,1039:13024788,32302739:24865505,550500,127431
h1,1039:13024788,32302739:0,0,0
x1,1039:14078829,32302739
g1,1039:14330049,32302739
x1,1039:15287281,32302739
g1,1039:15622241,32302739
r1,1097:15622241,32302739:0,677931,127431
g1,1039:15622241,32302739
x1,1039:17404624,32302739
g1,1039:17623077,32302739
x1,1039:17984982,32302739
x1,1039:19309661,32302739
x1,1039:20415172,32302739
g1,1039:20633625,32302739
x1,1039:21755532,32302739
g1,1039:21973985,32302739
x1,1039:22753892,32302739
g1,1039:22972345,32302739
x1,1039:23877107,32302739
g1,1039:24095560,32302739
x1,1039:25371276,32302739
x1,1039:27176169,32302739
g1,1039:27394622,32302739
x1,1039:28263195,32302739
x1,1039:29294734,32302739
g1,1039:29586005,32302739
x1,1039:30707909,32302739
g1,1039:30926362,32302739
x1,1039:32048269,32302739
g1,1039:32266722,32302739
x1,1039:35062439,32302739
g1,1039:35280892,32302739
x1,1039:35968512,32302739
x1,1039:36420783,32302739
g1,1039:36639236,32302739
x1,1039:37543997,32302739
x1,1039:37887697,32302739
k1,1039:37890293,32302739:2596
)
(1,1039:13024788,33089171:24865505,455111,235932
x1,1039:15010897,33089171
g1,1039:15229350,33089171
x1,1039:16212392,33089171
x1,1039:18420595,33089171
g1,1039:18639048,33089171
x1,1039:19221592,33089171
g1,1039:19440045,33089171
x1,1039:20313861,33089171
x1,1039:21169472,33089171
g1,1039:21387925,33089171
x1,1039:24524557,33089171
g1,1039:24743010,33089171
x1,1039:26463332,33089171
g1,1039:26681785,33089171
x1,1039:27592009,33089171
g1,1039:27810462,33089171
x1,1039:30071459,33089171
r1,1097:30071459,33089171:0,235932,235932
k1,1039:33980876,33089171:3909417
k1,1039:37890293,33089171:3909417
)
]
g1,1039:37890293,33089171
g1,1039:37890293,33089171
)
]
]
(1,1093:13024788,35291183:24865505,455111,127431
x1,1093:15101921,35291183
g1,1092:15320374,35291183
x1,1092:17322867,35291183
g1,1092:17541320,35291183
x1,1092:18815635,35291183
g1,1092:19034088,35291183
x1,1092:20017131,35291183
g1,1092:20235584,35291183
x1,1092:21109400,35291183
x1,1092:21437081,35291183
g1,1092:21655534,35291183
x1,1092:23643462,35291183
g1,1092:23861915,35291183
x1,1092:24207801,35291183
x1,1092:25083436,35291183
g1,1092:25301889,35291183
x1,1092:26687250,35291183
g1,1092:26905703,35291183
x1,1092:29243158,35291183
g1,1092:29461611,35291183
x1,1092:30044155,35291183
g1,1092:30262608,35291183
x1,1092:32350661,35291183
g1,1092:32569114,35291183
x1,1092:34320384,35291183
x1,1092:35139585,35291183
g1,1092:35358038,35291183
x1,1092:37142078,35291183
x1,1092:37782876,35291183
k1,1092:37890293,35291183:107417
)
(1,1093:13024788,35291183:0,0,127431
(1,1093:13024788,35291183:0,215040,0
g1,1093:13680148,35291183
g1,1093:38545653,35291183
(1,1093:38545653,35291183:655360,215040,0
k1,1093:38678767,35291183:133114
x1,1093:39201013,35291183
)
k1,1093:13024789,35291183:-26176224
)
)
(1,1093:13024788,36077615:24865505,491520,163840
x1,1093:13206833,36077615
(1,1092:13206833,36077615:327681,422343,0
x1,1092:13534514,36077615
)
x1,1092:13716559,36077615
g1,1092:13935012,36077615
(1,1092:13935012,36077615:655362,422343,0
x1,1092:14590374,36077615
)
x1,1092:14954464,36077615
g1,1092:15245735,36077615
x1,1092:17814390,36077615
x1,1092:17941821,36077615
g1,1092:18160274,36077615
x1,1092:19143316,36077615
x1,1092:19470997,36077615
x1,1092:20108153,36077615
x1,1092:21728353,36077615
g1,1092:21946806,36077615
x1,1092:22957155,36077615
g1,1092:23175608,36077615
x1,1092:26203015,36077615
g1,1092:26421468,36077615
x1,1092:27335332,36077615
x1,1092:27681217,36077615
g1,1092:27899670,36077615
x1,1092:28485854,36077615
g1,1092:28704307,36077615
x1,1092:30055080,36077615
x1,1092:30912512,36077615
g1,1092:31130965,36077615
x1,1092:31476851,36077615
x1,1092:32880415,36077615
g1,1092:33098868,36077615
x1,1092:34263955,36077615
x1,1092:35705749,36077615
g1,1092:35924202,36077615
x1,1092:36980063,36077615
k1,1092:37890293,36077615:910230
)
(1,1093:13024788,36077615:0,0,163840
(1,1093:13024788,36077615:0,215040,0
g1,1093:13680148,36077615
g1,1093:38545653,36077615
(1,1093:38545653,36077615:655360,215040,0
k1,1093:38678767,36077615:133114
x1,1093:39201013,36077615
)
k1,1093:13024789,36077615:-26176224
)
)
(1,1093:13024788,36864047:24865505,455111,127431
x1,1093:15204590,36864047
g1,1092:15423043,36864047
x1,1092:17265252,36864047
g1,1092:17483705,36864047
x1,1092:18844946,36864047
x1,1092:20026446,36864047
g1,1092:20244899,36864047
x1,1092:23226922,36864047
g1,1092:23445375,36864047
x1,1092:23808373,36864047
x1,1092:26970135,36864047
g1,1092:27188588,36864047
x1,1092:28168682,36864047
g1,1092:28387135,36864047
x1,1092:28859031,36864047
x1,1092:29677533,36864047
g1,1092:29895986,36864047
x1,1092:32456933,36864047
g1,1092:32675386,36864047
x1,1092:33662736,36864047
g1,1092:33881189,36864047
x1,1092:37607359,36864047
x1,1092:37879551,36864047
k1,1092:37890293,36864047:10742
)
(1,1093:13024788,36864047:0,0,127431
(1,1093:13024788,36864047:0,215040,0
g1,1093:13680148,36864047
g1,1093:38545653,36864047
(1,1093:38545653,36864047:655360,215040,0
k1,1093:38678767,36864047:133114
x1,1093:39201013,36864047
)
k1,1093:13024789,36864047:-26176224
)
)
(1,1093:13024788,37650479:24865505,491520,163840
x1,1093:14335512,37650479
g1,1092:14553965,37650479
x1,1092:16667506,37650479
x1,1092:17122617,37650479
x1,1092:17486707,37650479
x1,1092:17832593,37650479
x1,1092:19347206,37650479
g1,1092:19565659,37650479
x1,1092:21316929,37650479
x1,1092:22576678,37650479
g1,1092:22795131,37650479
x1,1092:23377673,37650479
x1,1092:24925055,37650479
g1,1092:25143508,37650479
x1,1092:26931187,37650479
g1,1092:27149640,37650479
x1,1092:28993754,37650479
x1,1092:30672208,37650479
g1,1092:30890661,37650479
x1,1092:31072706,37650479
(1,1092:31072706,37650479:655362,422343,0
x1,1092:31728068,37650479
)
x1,1092:31910113,37650479
g1,1092:32128566,37650479
(1,1092:32128566,37650479:655362,422343,0
x1,1092:32783928,37650479
)
x1,1092:32965973,37650479
g1,1092:33184426,37650479
(1,1092:33184426,37650479:655362,422343,0
x1,1092:33839788,37650479
)
x1,1092:34203878,37650479
g1,1092:34495149,37650479
x1,1092:36892678,37650479
k1,1092:37890293,37650479:997615
)
(1,1093:13024788,37650479:0,0,163840
(1,1093:13024788,37650479:0,215040,0
g1,1093:13680148,37650479
g1,1093:38545653,37650479
(1,1093:38545653,37650479:655360,215040,0
k1,1093:38678767,37650479:133114
x1,1093:39201013,37650479
)
k1,1093:13024789,37650479:-26176224
)
)
(1,1093:13024788,38436911:24865505,455111,127431
x1,1093:14377379,38436911
g1,1092:14595832,38436911
x1,1092:17235483,38436911
g1,1092:17453936,38436911
x1,1092:18802887,38436911
g1,1092:19021340,38436911
x1,1092:20412162,38436911
g1,1092:20630615,38436911
x1,1092:21158546,38436911
g1,1092:21376999,38436911
x1,1092:21704680,38436911
x1,1092:22032361,38436911
x1,1092:24509992,38436911
g1,1092:24728445,38436911
x1,1092:27369915,38436911
g1,1092:27588368,38436911
x1,1092:28498592,38436911
g1,1092:28717045,38436911
x1,1092:29754702,38436911
x1,1092:30573903,38436911
g1,1092:30792356,38436911
x1,1092:33854352,38436911
g1,1092:34072805,38436911
x1,1092:34600736,38436911
g1,1092:34819189,38436911
x1,1092:36643277,38436911
x1,1092:37737365,38436911
k1,1092:37890293,38436911:152928
)
(1,1093:13024788,38436911:0,0,127431
(1,1093:13024788,38436911:0,215040,0
g1,1093:13680148,38436911
g1,1093:38545653,38436911
(1,1093:38545653,38436911:655360,215040,0
k1,1093:38678767,38436911:133114
x1,1093:39201013,38436911
)
k1,1093:13024789,38436911:-26176224
)
)
(1,1093:13024788,39223343:24865505,455111,127431
x1,1093:13898604,39223343
x1,1092:15012718,39223343
g1,1092:15231171,39223343
x1,1092:15777306,39223343
g1,1092:15995759,39223343
x1,1092:18344138,39223343
g1,1092:18562591,39223343
x1,1092:20747129,39223343
g1,1092:20965582,39223343
x1,1092:23843711,39223343
g1,1092:24062164,39223343
x1,1092:25689645,39223343
k1,1093:31726399,39223343:6163894
k1,1093:37890293,39223343:6163894
)
(1,1093:13024788,39223343:0,0,127431
(1,1093:13024788,39223343:0,215040,0
g1,1093:13680148,39223343
g1,1093:38545653,39223343
(1,1093:38545653,39223343:655360,215040,0
k1,1093:38678767,39223343:133114
x1,1093:39201013,39223343
)
k1,1093:13024789,39223343:-26176224
)
)
h1,1093:13024788,39223343:0,0,127431
(1,1095:13024788,40009775:24865505,455111,127431
h1,1094:13024788,40009775:932339,0,0
x1,1094:16417870,40009775
k1,1094:16636225,40009775:218355
x1,1094:19385619,40009775
k1,1094:19603973,40009775:218354
x1,1094:20469925,40009775
x1,1094:21754583,40009775
k1,1094:21972958,40009775:218375
x1,1094:24570813,40009775
k1,1094:24789168,40009775:218355
x1,1094:26777248,40009775
k1,1094:26995602,40009775:218354
x1,1094:29784684,40009775
k1,1094:30003039,40009775:218355
x1,1094:31049397,40009775
k1,1094:31267752,40009775:218355
x1,1094:32476477,40009775
x1,1094:32746922,40009775
k1,1094:32965277,40009775:218355
x1,1094:33750046,40009775
x1,1094:34074614,40009775
x1,1094:34781642,40009775
k1,1094:35000016,40009775:218374
x1,1094:35360829,40009775
x1,1094:37890293,40009775
k1,1094:37890293,40009775:0
)
(1,1095:13024788,40009775:0,0,127431
(1,1095:13024788,40009775:0,215040,0
g1,1095:13680148,40009775
g1,1095:38545653,40009775
(1,1095:38545653,40009775:655360,215040,0
k1,1095:38678767,40009775:133114
x1,1095:39201013,40009775
)
k1,1095:13024789,40009775:-26176224
)
)
(1,1095:13024788,40796207:24865505,455111,127431
x1,1095:13935012,40796207
g1,1094:14153465,40796207
x1,1094:14626781,40796207
x1,1094:15888351,40796207
g1,1094:16106804,40796207
x1,1094:18699121,40796207
x1,1094:18935779,40796207
g1,1094:19154232,40796207
x1,1094:20428546,40796207
g1,1094:20646999,40796207
x1,1094:22620362,40796207
x1,1094:22966247,40796207
g1,1094:23184700,40796207
x1,1094:26024601,40796207
g1,1094:26243054,40796207
x1,1094:27444551,40796207
g1,1094:27663004,40796207
x1,1094:29266819,40796207
g1,1094:29485272,40796207
x1,1094:30069636,40796207
g1,1094:30288089,40796207
x1,1094:33861630,40796207
x1,1094:34881081,40796207
x1,1094:36574098,40796207
x1,1094:36810756,40796207
k1,1094:37890293,40796207:1097232
)
(1,1095:13024788,40796207:0,0,127431
(1,1095:13024788,40796207:0,215040,0
g1,1095:13680148,40796207
g1,1095:38545653,40796207
(1,1095:38545653,40796207:655360,215040,0
k1,1095:38678767,40796207:133114
x1,1095:39201013,40796207
)
k1,1095:13024789,40796207:-26176224
)
)
(1,1095:13024788,41582639:24865505,491520,163840
x1,1095:13898604,41582639
x1,1094:15012718,41582639
g1,1094:15231171,41582639
x1,1094:16669326,41582639
g1,1094:16887779,41582639
x1,1094:19165161,41582639
g1,1094:19383614,41582639
x1,1094:20839973,41582639
x1,1094:21386108,41582639
x1,1094:23918351,41582639
g1,1094:24136804,41582639
x1,1094:25192665,41582639
g1,1094:25411118,41582639
x1,1094:27358998,41582639
x1,1094:27613861,41582639
x1,1094:28305632,41582639
x1,1094:28615108,41582639
g1,1094:28833561,41582639
x1,1094:31078173,41582639
g1,1094:31296626,41582639
x1,1094:31842761,41582639
g1,1094:32061214,41582639
x1,1094:34063707,41582639
g1,1094:34282160,41582639
x1,1094:35556475,41582639
g1,1094:35774928,41582639
x1,1094:35956973,41582639
(1,1094:35956973,41582639:655362,422343,0
x1,1094:36612335,41582639
)
x1,1094:36940016,41582639
(1,1094:36940016,41582639:655362,422343,0
x1,1094:37595378,41582639
)
x1,1094:37959468,41582639
k1,1094:37890293,41582639:57965
)
(1,1095:13024788,41582639:0,0,163840
(1,1095:13024788,41582639:0,215040,0
g1,1095:13680148,41582639
g1,1095:38545653,41582639
(1,1095:38545653,41582639:655360,215040,0
k1,1095:38678767,41582639:133114
x1,1095:39201013,41582639
)
k1,1095:13024789,41582639:-26176224
)
)
(1,1095:13024788,42369071:24865505,455111,127431
x1,1095:14129872,42369071
g1,1094:14348325,42369071
x1,1094:14858051,42369071
x1,1094:15313162,42369071
g1,1094:15531615,42369071
x1,1094:17062611,42369071
g1,1094:17281064,42369071
x1,1094:18670065,42369071
g1,1094:18888518,42369071
x1,1094:19416449,42369071
g1,1094:19634902,42369071
x1,1094:21641036,42369071
g1,1094:21859489,42369071
x1,1094:24673900,42369071
g1,1094:24892353,42369071
x1,1094:25438488,42369071
g1,1094:25656941,42369071
x1,1094:28535070,42369071
g1,1094:28753523,42369071
x1,1094:30197139,42369071
x1,1094:30470205,42369071
g1,1094:30688658,42369071
x1,1094:32115887,42369071
g1,1094:32334340,42369071
x1,1094:34227608,42369071
g1,1094:34446061,42369071
x1,1094:36943717,42369071
k1,1094:37890293,42369071:970824
)
(1,1095:13024788,42369071:0,0,127431
(1,1095:13024788,42369071:0,215040,0
g1,1095:13680148,42369071
g1,1095:38545653,42369071
(1,1095:38545653,42369071:655360,215040,0
k1,1095:38678767,42369071:133114
x1,1095:39201013,42369071
)
k1,1095:13024789,42369071:-26176224
)
)
(1,1095:13024788,43155503:24865505,455111,127431
x1,1095:14519376,43155503
g1,1094:14737829,43155503
x1,1094:16711193,43155503
g1,1094:16929646,43155503
x1,1094:18713686,43155503
x1,1094:19208847,43155503
g1,1094:19427300,43155503
x1,1094:21721067,43155503
x1,1094:21957725,43155503
g1,1094:22176178,43155503
x1,1094:23086402,43155503
g1,1094:23304855,43155503
x1,1094:24615577,43155503
g1,1094:24834030,43155503
x1,1094:25618644,43155503
g1,1094:25837097,43155503
x1,1094:27258867,43155503
g1,1094:27477320,43155503
x1,1094:29516223,43155503
g1,1094:29734676,43155503
x1,1094:30608492,43155503
x1,1094:32519964,43155503
g1,1094:32738417,43155503
x1,1094:34997594,43155503
x1,1094:36075298,43155503
g1,1094:36293751,43155503
x1,1094:36879935,43155503
k1,1094:37890293,43155503:1010358
)
(1,1095:13024788,43155503:0,0,127431
(1,1095:13024788,43155503:0,215040,0
g1,1095:13680148,43155503
g1,1095:38545653,43155503
(1,1095:38545653,43155503:655360,215040,0
k1,1095:38678767,43155503:133114
x1,1095:39201013,43155503
)
k1,1095:13024789,43155503:-26176224
)
)
(1,1095:13024788,43941935:24865505,491520,163840
x1,1095:15850123,43941935
g1,1094:16068576,43941935
x1,1094:16432666,43941935
x1,1094:16760347,43941935
g1,1094:16978800,43941935
x1,1094:18952165,43941935
g1,1094:19170618,43941935
x1,1094:20956478,43941935
x1,1094:23015407,43941935
g1,1094:23233860,43941935
x1,1094:24462662,43941935
x1,1094:26068297,43941935
g1,1094:26286750,43941935
x1,1094:30697698,43941935
g1,1094:30916151,43941935
x1,1094:31098196,43941935
(1,1094:31098196,43941935:655362,422343,0
x1,1094:31753558,43941935
)
x1,1094:32117648,43941935
k1,1095:34940401,43941935:2949893
k1,1095:37890293,43941935:2949892
)
(1,1095:13024788,43941935:0,0,163840
(1,1095:13024788,43941935:0,215040,0
g1,1095:13680148,43941935
g1,1095:38545653,43941935
(1,1095:38545653,43941935:655360,215040,0
k1,1095:38678767,43941935:133114
x1,1095:39201013,43941935
)
k1,1095:13024789,43941935:-26176224
)
)
h1,1095:13024788,43941935:0,0,163840
(1,1097:13024788,44728367:24865505,455111,127431
h1,1096:13024788,44728367:932339,0,0
x1,1096:16614983,44728367
x1,1096:16942664,44728367
g1,1096:17161117,44728367
x1,1096:19407551,44728367
g1,1096:19626004,44728367
x1,1096:21613934,44728367
g1,1096:21832387,44728367
x1,1096:25628021,44728367
g1,1096:25846474,44728367
x1,1096:27047971,44728367
g1,1096:27266424,44728367
x1,1096:29017694,44728367
x1,1096:29836895,44728367
g1,1096:30055348,44728367
x1,1096:30929164,44728367
x1,1096:32043278,44728367
g1,1096:32261731,44728367
x1,1096:32971707,44728367
x1,1096:33244773,44728367
g1,1096:33463226,44728367
x1,1096:34746643,44728367
x1,1096:36562540,44728367
g1,1096:36780993,44728367
x1,1096:37836854,44728367
k1,1096:37890293,44728367:53439
)
(1,1097:13024788,44728367:0,0,127431
(1,1097:13024788,44728367:0,215040,0
g1,1097:13680148,44728367
g1,1097:38545653,44728367
(1,1097:38545653,44728367:655360,215040,0
k1,1097:38678767,44728367:133114
x1,1097:39201013,44728367
)
k1,1097:13024789,44728367:-26176224
)
)
]
(1,1097:13024788,49020595:24865505,1290439,235932
(1,1097:13024788,49020595:24865505,1290439,235932
g1,1097:2368143,49020595
(1,1097:2368143,49020595:35522150,1290439,235932
[1,1097:2368143,49020595:35522150,1290439,235932
(1,1097:2368143,49020595:35522150,550500,235932
(1,1097:2368143,49020595:0,550500,235932
[1,1097:2368143,49020595:35522150,550500,235932
(1,1097:2368143,49020595:35522150,550500,235932
h1,1097:2368143,49020595:0,0,0
x1,1097:4288714,49020595
x1,1097:4634599,49020595
x1,1097:5200758,49020595
g1,1097:5419211,49020595
x1,1097:6256618,49020595
g1,1097:6475071,49020595
x1,1097:7785795,49020595
r1,1097:7785795,49020595:0,786432,235932
k1,1097:22838044,49020595:15052249
k1,1097:37890293,49020595:15052249
)
]
k1,1097:2368141,49020595:-35522152
)
g1,1097:2368143,49020595
[1,1097:2368143,49020595:35522150,0,0
(1,1097:2368143,49020595:35522150,0,0
k1,1097:20129219,49020595:17761076
h1,1097:20129219,49020595:0,0,0
g1,1097:20129219,49020595
k1,1097:37890295,49020595:17761076
)
]
g1,1097:37890293,49020595
(1,1097:37890293,49020595:0,550500,235932
k1,1097:2368141,49020595:-35522152
[1,1097:2368141,49020595:35522150,550500,235932
(1,1097:2368141,49020595:35522150,550500,235932
k1,1097:36268269,49020595:33900128
h1,1097:36251885,49020595:0,0,0
x1,1097:37234928,49020595
x1,1097:37890290,49020595
r1,1097:37890290,49020595:0,786432,235932
g1,1097:37890290,49020595
g1,1097:37890290,49020595
)
]
)
)
]
)
g1,1097:37890293,49020595
)
)
]
]
]
!19182
}36
!11
{37
[1,1099:4736286,49020595:33154007,44284309,235932
(1,1099:4736286,4736286:0,0,0
[1,1099:0,4736286:0,0,0
(1,1099:0,0:0,0,0
g1,1099:0,0
)
]
)
[1,1099:4736286,4736286:0,0,0
(1,1099:4736286,1535259:0,0,0
k1,1099:4736286,1535259:-8222721
)
]
[1,1099:4736286,49020595:33154007,44284309,235932
[1,1099:13024788,49020595:24865505,47419555,235932
[1,1099:13024788,2387472:24865505,786432,0
(1,1099:13024788,2387472:24865505,0,0
(1,1099:13024788,2387472:24865505,0,0
g1,1099:2368143,2387472
(1,1099:2368143,2387472:35522150,0,0
[1,1099:2368143,2387472:35522150,0,0
(1,1099:2368143,2387472:35522150,0,0
(1,1099:2368143,2387472:0,0,0
[1,1099:2368143,2387472:35522150,0,0
(1,1099:2368143,2387472:35522150,0,0
h1,1099:2368143,2387472:0,0,0
k1,1099:20129219,2387472:17761076
k1,1099:37890295,2387472:17761076
)
]
k1,1099:2368141,2387472:-35522152
)
g1,1099:2368143,2387472
[1,1099:2368143,2387472:35522150,0,0
(1,1099:2368143,2387472:35522150,0,0
k1,1099:20129219,2387472:17761076
h1,1099:20129219,2387472:0,0,0
g1,1099:20129219,2387472
k1,1099:37890295,2387472:17761076
)
]
g1,1099:37890293,2387472
(1,1099:37890293,2387472:0,0,0
k1,1099:2368141,2387472:-35522152
[1,1099:2368141,2387472:35522150,0,0
(1,1099:2368141,2387472:35522150,0,0
k1,1099:37890293,2387472:35522152
h1,1099:37890293,2387472:0,0,0
g1,1099:37890293,2387472
g1,1099:37890293,2387472
)
]
)
)
]
)
g1,1099:37890293,2387472
)
)
]
[1,1099:13024788,45468380:24865505,41442508,0
[1,1049:13024788,20402659:24865505,16376787,0
[1,1049:13024788,20402659:24865505,16376787,0
(1,1047:13024788,18764259:24865505,14738387,0
k1,1047:14268140,18764259:1243352
h1,1046:14268140,18764259:0,0,0
(1,1046:14268140,18764259:22378802,14738387,0
(1,1046:14268140,18764259:22379046,14738423,0
(1,1046:14268140,18764259:22379046,14738423,0
(1,1046:14268140,18764259:0,14738423,0
(1,1046:14268140,18764259:0,28291419,0
(1,1046:14268140,18764259:42958121,28291419,0
)
k1,1046:14268141,18764259:-42958120
)
)
g1,1046:36647186,18764259
)
)
)
g1,1047:36646942,18764259
k1,1047:37890293,18764259:1243351
)
(1,1047:13024788,20166727:24865505,1336932,235932
h1,1047:13024788,20166727:0,0,0
g1,1047:13024788,20166727
[1,1047:13024788,20166727:24865505,1336932,235932
(1,1047:13024788,19380295:24865505,550500,127431
h1,1047:13024788,19380295:0,0,0
x1,1047:14085191,19380295
g1,1047:14336411,19380295
x1,1047:15299421,19380295
g1,1047:15634381,19380295
r1,1099:15634381,19380295:0,677931,127431
g1,1047:15634381,19380295
x1,1047:16371663,19380295
x1,1047:17190865,19380295
g1,1047:17409318,19380295
x1,1047:19202460,19380295
g1,1047:19420913,19380295
x1,1047:22752336,19380295
g1,1047:22970789,19380295
x1,1047:23755403,19380295
g1,1047:23973856,19380295
x1,1047:24301537,19380295
g1,1047:24519990,19380295
x1,1047:25029716,19380295
x1,1047:25703280,19380295
x1,1047:26746397,19380295
g1,1047:26964850,19380295
x1,1047:29842979,19380295
g1,1047:30061432,19380295
x1,1047:31392181,19380295
g1,1047:31610634,19380295
x1,1047:32520858,19380295
g1,1047:32739311,19380295
x1,1047:33230832,19380295
x1,1047:34518799,19380295
x1,1047:35378051,19380295
g1,1047:35596504,19380295
x1,1047:36470320,19380295
x1,1047:37507976,19380295
k1,1047:37890293,19380295:509457
)
(1,1047:13024788,20166727:24865505,455111,235932
x1,1047:14129872,20166727
g1,1047:14348325,20166727
x1,1047:15477004,20166727
g1,1047:15695457,20166727
x1,1047:16645731,20166727
x1,1047:17359345,20166727
g1,1047:17577798,20166727
x1,1047:18269569,20166727
x1,1047:18724680,20166727
g1,1047:18943133,20166727
x1,1047:21801240,20166727
g1,1047:22019693,20166727
x1,1047:24264305,20166727
g1,1047:24482758,20166727
x1,1047:25833531,20166727
g1,1047:26051984,20166727
x1,1047:26962208,20166727
g1,1047:27180661,20166727
x1,1047:30058790,20166727
g1,1047:30277243,20166727
x1,1047:30604924,20166727
x1,1047:31060035,20166727
x1,1047:31369511,20166727
x1,1047:31697192,20166727
g1,1047:31915645,20166727
x1,1047:33246394,20166727
g1,1047:33464847,20166727
x1,1047:34375071,20166727
g1,1047:34593524,20166727
x1,1047:35835069,20166727
g1,1047:36053522,20166727
x1,1047:36399408,20166727
x1,1047:37710131,20166727
r1,1099:37710131,20166727:0,235932,235932
k1,1047:37800212,20166727:90081
k1,1047:37890293,20166727:90081
)
]
g1,1047:37890293,20166727
g1,1047:37890293,20166727
)
]
]
[1,1056:13024788,36779446:24865505,15590355,0
[1,1056:13024788,36779446:24865505,15590355,0
(1,1054:13024788,35927478:24865505,14738387,0
k1,1054:14268140,35927478:1243352
h1,1053:14268140,35927478:0,0,0
(1,1053:14268140,35927478:22378802,14738387,0
(1,1053:14268140,35927478:22379046,14738423,0
(1,1053:14268140,35927478:22379046,14738423,0
(1,1053:14268140,35927478:0,14738423,0
(1,1053:14268140,35927478:0,28291419,0
(1,1053:14268140,35927478:42958121,28291419,0
)
k1,1053:14268141,35927478:-42958120
)
)
g1,1053:36647186,35927478
)
)
)
g1,1054:36646942,35927478
k1,1054:37890293,35927478:1243351
)
(1,1054:13024788,36543514:24865505,550500,235932
h1,1054:13024788,36543514:0,0,0
g1,1054:13024788,36543514
[1,1054:13024788,36543514:24865505,550500,235932
(1,1054:13024788,36543514:24865505,550500,235932
h1,1054:13024788,36543514:0,0,0
x1,1054:14080950,36543514
g1,1054:14332170,36543514
x1,1054:15291329,36543514
g1,1054:15626289,36543514
r1,1099:15626289,36543514:0,786432,235932
g1,1054:15626289,36543514
x1,1054:16360622,36543514
x1,1054:17176620,36543514
g1,1054:17395073,36543514
x1,1054:19181043,36543514
g1,1054:19399496,36543514
x1,1054:22717594,36543514
g1,1054:22936047,36543514
x1,1054:23717522,36543514
g1,1054:23935975,36543514
x1,1054:24262345,36543514
g1,1054:24480798,36543514
x1,1054:24988485,36543514
x1,1054:25659282,36543514
x1,1054:26698226,36543514
g1,1054:26916679,36543514
x1,1054:29783297,36543514
g1,1054:30001750,36543514
x1,1054:31327175,36543514
g1,1054:31545628,36543514
x1,1054:32452212,36543514
g1,1054:32670665,36543514
x1,1054:33948949,36543514
x1,1054:35757510,36543514
g1,1054:35975963,36543514
x1,1054:36846283,36543514
x1,1054:37879862,36543514
r1,1099:37879862,36543514:0,235932,235932
k1,1054:37885078,36543514:5216
k1,1054:37890293,36543514:5215
)
]
g1,1054:37890293,36543514
g1,1054:37890293,36543514
)
]
]
(1,1097:13024788,38745526:24865505,455111,127431
x1,1097:13490422,38745526
x1,1096:14775777,38745526
x1,1096:15633347,38745526
k1,1096:15850783,38745526:217436
x1,1096:16724667,38745526
k1,1096:16942102,38745526:217435
x1,1096:17886843,38745526
k1,1096:18104279,38745526:217436
x1,1096:19321542,38745526
k1,1096:19538978,38745526:217436
x1,1096:21301284,38745526
k1,1096:21518719,38745526:217435
x1,1096:23918720,38745526
k1,1096:24136156,38745526:217436
x1,1096:25117233,38745526
k1,1096:25334669,38745526:217436
x1,1096:26428388,38745526
k1,1096:26645823,38745526:217435
x1,1096:31278687,38745526
k1,1096:31496123,38745526:217436
x1,1096:33494611,38745526
x1,1096:33912440,38745526
k1,1096:34130079,38745526:217639
x1,1096:36219411,38745526
k1,1096:36436847,38745526:217436
x1,1096:37890293,38745526
k1,1096:37890293,38745526:0
)
(1,1097:13024788,38745526:0,0,127431
(1,1097:13024788,38745526:0,215040,0
g1,1097:13680148,38745526
g1,1097:38545653,38745526
(1,1097:38545653,38745526:655360,215040,0
k1,1097:38678767,38745526:133114
x1,1097:39201013,38745526
)
k1,1097:13024789,38745526:-26176224
)
)
(1,1097:13024788,39531958:24865505,455111,127431
x1,1097:15249376,39531958
g1,1096:15467829,39531958
x1,1096:16252443,39531958
g1,1096:16470896,39531958
x1,1096:17017031,39531958
x1,1096:19585684,39531958
g1,1096:19804137,39531958
x1,1096:20350272,39531958
x1,1096:20914611,39531958
g1,1096:21133064,39531958
x1,1096:23135557,39531958
g1,1096:23354010,39531958
x1,1096:25615006,39531958
g1,1096:25833459,39531958
x1,1096:27184232,39531958
x1,1096:28041664,39531958
g1,1096:28260117,39531958
x1,1096:30655826,39531958
g1,1096:30874279,39531958
x1,1096:33495726,39531958
g1,1096:33714179,39531958
x1,1096:34260314,39531958
k1,1096:37890293,39531958:3629979
)
(1,1097:13024788,39531958:0,0,127431
(1,1097:13024788,39531958:0,215040,0
g1,1097:13680148,39531958
g1,1097:38545653,39531958
(1,1097:38545653,39531958:655360,215040,0
k1,1097:38678767,39531958:133114
x1,1097:39201013,39531958
)
k1,1097:13024789,39531958:-26176224
)
)
(1,1097:13024788,40318390:24865505,455111,127431
x1,1097:15580694,40318390
x1,1097:17583188,40318390
g1,1096:17801641,40318390
x1,1096:20175505,40318390
g1,1096:20466776,40318390
x1,1096:21914031,40318390
g1,1096:22132484,40318390
x1,1096:24428070,40318390
g1,1096:24646523,40318390
x1,1096:25520339,40318390
x1,1096:26816498,40318390
g1,1096:27034951,40318390
x1,1096:28527718,40318390
g1,1096:28746171,40318390
x1,1096:30167941,40318390
g1,1096:30386394,40318390
x1,1096:32918638,40318390
x1,1096:33464773,40318390
x1,1096:35143226,40318390
x1,1096:35416292,40318390
g1,1096:35634745,40318390
x1,1096:36690606,40318390
k1,1096:37890293,40318390:1199687
)
(1,1097:13024788,40318390:0,0,127431
(1,1097:13024788,40318390:0,215040,0
g1,1097:13680148,40318390
g1,1097:38545653,40318390
(1,1097:38545653,40318390:655360,215040,0
k1,1097:38678767,40318390:133114
x1,1097:39201013,40318390
)
k1,1097:13024789,40318390:-26176224
)
)
(1,1097:13024788,41104822:24865505,455111,127431
x1,1097:13793017,41104822
x1,1096:14248128,41104822
x1,1096:14777877,41104822
g1,1096:14996330,41104822
x1,1096:15578874,41104822
g1,1096:15797327,41104822
x1,1096:17364734,41104822
g1,1096:17583187,41104822
x1,1096:18859322,41104822
g1,1096:19077775,41104822
x1,1096:22068771,41104822
g1,1096:22287224,41104822
x1,1096:24819466,41104822
g1,1096:25037919,41104822
x1,1096:27677569,41104822
x1,1096:27805000,41104822
g1,1096:28023453,41104822
x1,1096:30979861,41104822
g1,1096:31198314,41104822
x1,1096:31562404,41104822
x1,1096:32818514,41104822
x1,1096:33746943,41104822
g1,1096:33965396,41104822
x1,1096:35385347,41104822
x1,1096:35713028,41104822
g1,1096:35931481,41104822
x1,1096:36477616,41104822
k1,1096:37890293,41104822:1412677
)
(1,1097:13024788,41104822:0,0,127431
(1,1097:13024788,41104822:0,215040,0
g1,1097:13680148,41104822
g1,1097:38545653,41104822
(1,1097:38545653,41104822:655360,215040,0
k1,1097:38678767,41104822:133114
x1,1097:39201013,41104822
)
k1,1097:13024789,41104822:-26176224
)
)
(1,1097:13024788,41891254:24865505,491520,163840
x1,1097:14772418,41891254
x1,1097:16632916,41891254
g1,1096:16851369,41891254
x1,1096:18853862,41891254
g1,1096:19072315,41891254
x1,1096:22498400,41891254
g1,1096:22716853,41891254
x1,1096:22898898,41891254
(1,1096:22898898,41891254:655362,422343,0
x1,1096:23554260,41891254
)
x1,1096:23736305,41891254
g1,1096:23954758,41891254
(1,1096:23954758,41891254:655362,422343,0
x1,1096:24610120,41891254
)
x1,1096:24792165,41891254
g1,1096:25010618,41891254
(1,1096:25010618,41891254:655362,422343,0
x1,1096:25665980,41891254
)
x1,1096:26030070,41891254
k1,1097:31896612,41891254:5993682
k1,1097:37890293,41891254:5993681
)
(1,1097:13024788,41891254:0,0,163840
(1,1097:13024788,41891254:0,215040,0
g1,1097:13680148,41891254
g1,1097:38545653,41891254
(1,1097:38545653,41891254:655360,215040,0
k1,1097:38678767,41891254:133114
x1,1097:39201013,41891254
)
k1,1097:13024789,41891254:-26176224
)
)
h1,1097:13024788,41891254:0,0,163840
(1,1099:13024788,42677686:24865505,455111,127431
h1,1098:13024788,42677686:932339,0,0
x1,1098:17661743,42677686
x1,1098:17989424,42677686
g1,1098:18207877,42677686
x1,1098:20563537,42677686
g1,1098:20781990,42677686
x1,1098:21675830,42677686
x1,1098:23113983,42677686
g1,1098:23332436,42677686
x1,1098:24533933,42677686
g1,1098:24752386,42677686
x1,1098:26763981,42677686
x1,1098:28369616,42677686
g1,1098:28588069,42677686
x1,1098:30299292,42677686
g1,1098:30517745,42677686
x1,1098:34107671,42677686
g1,1098:34326124,42677686
x1,1098:36918441,42677686
x1,1098:37683030,42677686
k1,1098:37890293,42677686:231511
)
(1,1099:13024788,42677686:0,0,127431
(1,1099:13024788,42677686:0,215040,0
g1,1099:13680148,42677686
g1,1099:38545653,42677686
(1,1099:38545653,42677686:655360,215040,0
k1,1099:38678767,42677686:133114
x1,1099:39201013,42677686
)
k1,1099:13024789,42677686:-26176224
)
)
(1,1099:13024788,43464118:24865505,455111,127431
x1,1099:15318555,43464118
x1,1098:16210574,43464118
g1,1098:16429027,43464118
x1,1098:17557705,43464118
g1,1098:17776158,43464118
x1,1098:19163340,43464118
g1,1098:19381793,43464118
x1,1098:21131244,43464118
x1,1098:21458925,43464118
x1,1098:23430470,43464118
g1,1098:23648923,43464118
x1,1098:24286080,43464118
x1,1098:24923236,43464118
x1,1098:25600442,43464118
g1,1098:25818895,43464118
x1,1098:27302561,43464118
g1,1098:27521014,43464118
x1,1098:28576875,43464118
g1,1098:28795328,43464118
x1,1098:30836050,43464118
g1,1098:31054503,43464118
x1,1098:32838543,43464118
g1,1098:33056996,43464118
x1,1098:35865948,43464118
g1,1098:36084401,43464118
x1,1098:36670585,43464118
k1,1098:37890293,43464118:1219708
)
(1,1099:13024788,43464118:0,0,127431
(1,1099:13024788,43464118:0,215040,0
g1,1099:13680148,43464118
g1,1099:38545653,43464118
(1,1099:38545653,43464118:655360,215040,0
k1,1099:38678767,43464118:133114
x1,1099:39201013,43464118
)
k1,1099:13024789,43464118:-26176224
)
)
(1,1099:13024788,44250550:24865505,491520,163840
x1,1099:15500600,44250550
x1,1098:15737258,44250550
g1,1098:15955711,44250550
x1,1098:16938753,44250550
x1,1098:19440049,44250550
g1,1098:19658502,44250550
x1,1098:20241046,44250550
g1,1098:20459499,44250550
x1,1098:21903115,44250550
x1,1098:22176181,44250550
g1,1098:22394634,44250550
x1,1098:23619796,44250550
g1,1098:23838249,44250550
x1,1098:25662338,44250550
x1,1098:27721267,44250550
g1,1098:27939720,44250550
x1,1098:29326902,44250550
g1,1098:29545355,44250550
x1,1098:31518720,44250550
g1,1098:31737173,44250550
x1,1098:31919218,44250550
(1,1098:31919218,44250550:327681,422343,0
x1,1098:32246899,44250550
)
x1,1098:32428944,44250550
g1,1098:32647397,44250550
(1,1098:32647397,44250550:327681,422343,0
x1,1098:32975078,44250550
)
x1,1098:33157123,44250550
g1,1098:33375576,44250550
(1,1098:33375576,44250550:655362,422343,0
x1,1098:34030938,44250550
)
x1,1098:34212983,44250550
g1,1098:34431436,44250550
(1,1098:34431436,44250550:655362,422343,0
x1,1098:35086798,44250550
)
x1,1098:35450888,44250550
g1,1098:35742159,44250550
x1,1098:36870836,44250550
k1,1098:37890293,44250550:1019457
)
(1,1099:13024788,44250550:0,0,163840
(1,1099:13024788,44250550:0,215040,0
g1,1099:13680148,44250550
g1,1099:38545653,44250550
(1,1099:38545653,44250550:655360,215040,0
k1,1099:38678767,44250550:133114
x1,1099:39201013,44250550
)
k1,1099:13024789,44250550:-26176224
)
)
(1,1099:13024788,45036982:24865505,455111,127431
x1,1099:14868902,45036982
x1,1098:15506058,45036982
g1,1098:15724511,45036982
x1,1098:18953985,45036982
g1,1098:19172438,45036982
x1,1098:19700369,45036982
g1,1098:19918822,45036982
x1,1098:21904931,45036982
g1,1098:22123384,45036982
x1,1098:24550043,45036982
g1,1098:24768496,45036982
x1,1098:26488818,45036982
g1,1098:26707271,45036982
x1,1098:27990688,45036982
x1,1098:29806585,45036982
g1,1098:30025038,45036982
x1,1098:31080899,45036982
g1,1098:31299352,45036982
x1,1098:31790873,45036982
x1,1098:33078840,45036982
x1,1098:33938092,45036982
g1,1098:34156545,45036982
x1,1098:35798590,45036982
g1,1098:36017043,45036982
x1,1098:37291357,45036982
k1,1098:37890293,45036982:598936
)
(1,1099:13024788,45036982:0,0,127431
(1,1099:13024788,45036982:0,215040,0
g1,1099:13680148,45036982
g1,1099:38545653,45036982
(1,1099:38545653,45036982:655360,215040,0
k1,1099:38678767,45036982:133114
x1,1099:39201013,45036982
)
k1,1099:13024789,45036982:-26176224
)
)
]
(1,1099:13024788,49020595:24865505,1290439,235932
(1,1099:13024788,49020595:24865505,1290439,235932
g1,1099:2368143,49020595
(1,1099:2368143,49020595:35522150,1290439,235932
[1,1099:2368143,49020595:35522150,1290439,235932
(1,1099:2368143,49020595:35522150,550500,235932
(1,1099:2368143,49020595:0,550500,235932
[1,1099:2368143,49020595:35522150,550500,235932
(1,1099:2368143,49020595:35522150,550500,235932
h1,1099:2368143,49020595:0,0,0
x1,1099:4288714,49020595
x1,1099:4634599,49020595
x1,1099:5200758,49020595
g1,1099:5419211,49020595
x1,1099:6256618,49020595
g1,1099:6475071,49020595
x1,1099:7785795,49020595
r1,1099:7785795,49020595:0,786432,235932
k1,1099:22838044,49020595:15052249
k1,1099:37890293,49020595:15052249
)
]
k1,1099:2368141,49020595:-35522152
)
g1,1099:2368143,49020595
[1,1099:2368143,49020595:35522150,0,0
(1,1099:2368143,49020595:35522150,0,0
k1,1099:20129219,49020595:17761076
h1,1099:20129219,49020595:0,0,0
g1,1099:20129219,49020595
k1,1099:37890295,49020595:17761076
)
]
g1,1099:37890293,49020595
(1,1099:37890293,49020595:0,550500,235932
k1,1099:2368141,49020595:-35522152
[1,1099:2368141,49020595:35522150,550500,235932
(1,1099:2368141,49020595:35522150,550500,235932
k1,1099:36268269,49020595:33900128
h1,1099:36251885,49020595:0,0,0
x1,1099:37234928,49020595
x1,1099:37890290,49020595
r1,1099:37890290,49020595:0,786432,235932
g1,1099:37890290,49020595
g1,1099:37890290,49020595
)
]
)
)
]
)
g1,1099:37890293,49020595
)
)
]
]
]
!16888
}37
!11
{38
[1,1101:4736286,49020595:33154007,44284309,235932
(1,1101:4736286,4736286:0,0,0
[1,1101:0,4736286:0,0,0
(1,1101:0,0:0,0,0
g1,1101:0,0
)
]
)
[1,1101:4736286,4736286:0,0,0
(1,1101:4736286,1535259:0,0,0
k1,1101:4736286,1535259:-8222721
)
]
[1,1101:4736286,49020595:33154007,44284309,235932
[1,1101:13024788,49020595:24865505,47419555,235932
[1,1101:13024788,2387472:24865505,786432,0
(1,1101:13024788,2387472:24865505,0,0
(1,1101:13024788,2387472:24865505,0,0
g1,1101:2368143,2387472
(1,1101:2368143,2387472:35522150,0,0
[1,1101:2368143,2387472:35522150,0,0
(1,1101:2368143,2387472:35522150,0,0
(1,1101:2368143,2387472:0,0,0
[1,1101:2368143,2387472:35522150,0,0
(1,1101:2368143,2387472:35522150,0,0
h1,1101:2368143,2387472:0,0,0
k1,1101:20129219,2387472:17761076
k1,1101:37890295,2387472:17761076
)
]
k1,1101:2368141,2387472:-35522152
)
g1,1101:2368143,2387472
[1,1101:2368143,2387472:35522150,0,0
(1,1101:2368143,2387472:35522150,0,0
k1,1101:20129219,2387472:17761076
h1,1101:20129219,2387472:0,0,0
g1,1101:20129219,2387472
k1,1101:37890295,2387472:17761076
)
]
g1,1101:37890293,2387472
(1,1101:37890293,2387472:0,0,0
k1,1101:2368141,2387472:-35522152
[1,1101:2368141,2387472:35522150,0,0
(1,1101:2368141,2387472:35522150,0,0
k1,1101:37890293,2387472:35522152
h1,1101:37890293,2387472:0,0,0
g1,1101:37890293,2387472
g1,1101:37890293,2387472
)
]
)
)
]
)
g1,1101:37890293,2387472
)
)
]
[1,1101:13024788,45468380:24865505,41442508,0
[1,1063:13024788,20097564:24865505,16071692,0
[1,1063:13024788,20097564:24865505,16071692,0
(1,1061:13024788,19245596:24865505,15219724,0
k1,1061:14268140,19245596:1243352
h1,1060:14268140,19245596:0,0,0
(1,1060:14268140,19245596:22378802,15219724,0
(1,1060:14268140,19245596:22379503,15219761,0
(1,1060:14268140,19245596:22379503,15219761,0
(1,1060:14268140,19245596:0,15219761,0
(1,1060:14268140,19245596:0,28291419,0
(1,1060:14268140,19245596:41600385,28291419,0
)
k1,1060:14268141,19245596:-41600384
)
)
g1,1060:36647643,19245596
)
)
)
g1,1061:36646942,19245596
k1,1061:37890293,19245596:1243351
)
(1,1061:13024788,19861632:24865505,550500,235932
h1,1061:13024788,19861632:0,0,0
g1,1061:13024788,19861632
[1,1061:13024788,19861632:24865505,550500,235932
(1,1061:13024788,19861632:24865505,550500,235932
h1,1061:13024788,19861632:0,0,0
x1,1061:14085191,19861632
g1,1061:14336411,19861632
x1,1061:15299421,19861632
g1,1061:15634381,19861632
r1,1101:15634381,19861632:0,786432,235932
g1,1061:15634381,19861632
x1,1061:16371663,19861632
x1,1061:17190865,19861632
g1,1061:17409318,19861632
x1,1061:19202460,19861632
g1,1061:19420913,19861632
x1,1061:22752336,19861632
g1,1061:22970789,19861632
x1,1061:23755403,19861632
g1,1061:23973856,19861632
x1,1061:24301537,19861632
g1,1061:24519990,19861632
x1,1061:25976349,19861632
x1,1061:27019466,19861632
g1,1061:27237919,19861632
x1,1061:30116048,19861632
g1,1061:30334501,19861632
x1,1061:31665250,19861632
g1,1061:31883703,19861632
x1,1061:32793927,19861632
g1,1061:33012380,19861632
x1,1061:33503901,19861632
x1,1061:34791868,19861632
x1,1061:35651120,19861632
g1,1061:35869573,19861632
x1,1061:36743389,19861632
x1,1061:37781045,19861632
r1,1101:37781045,19861632:0,235932,235932
k1,1061:37835669,19861632:54624
k1,1061:37890293,19861632:54624
)
]
g1,1061:37890293,19861632
g1,1061:37890293,19861632
)
]
]
[1,1070:13024788,38058228:24865505,17174232,0
[1,1070:13024788,38058228:24865505,17174232,0
(1,1068:13024788,37206260:24865505,16322264,0
k1,1068:14268140,37206260:1243352
h1,1067:14268140,37206260:0,0,0
(1,1067:14268140,37206260:22378802,16322264,0
(1,1067:14268140,37206260:22379409,16322304,0
(1,1067:14268140,37206260:22379409,16322304,0
(1,1067:14268140,37206260:0,16322304,0
(1,1067:14268140,37206260:0,28291419,0
(1,1067:14268140,37206260:38790188,28291419,0
)
k1,1067:14268140,37206260:-38790188
)
)
g1,1067:36647549,37206260
)
)
)
g1,1068:36646942,37206260
k1,1068:37890293,37206260:1243351
)
(1,1068:13024788,37822296:24865505,550500,235932
h1,1068:13024788,37822296:0,0,0
g1,1068:13024788,37822296
[1,1068:13024788,37822296:24865505,550500,235932
(1,1068:13024788,37822296:24865505,550500,235932
h1,1068:13024788,37822296:0,0,0
x1,1068:14068224,37822296
g1,1068:14319444,37822296
x1,1068:15267046,37822296
g1,1068:15602006,37822296
r1,1101:15602006,37822296:0,786432,235932
g1,1068:15602006,37822296
x1,1068:16327491,37822296
x1,1068:17133877,37822296
g1,1068:17352330,37822296
x1,1068:19116783,37822296
g1,1068:19335236,37822296
x1,1068:22613357,37822296
g1,1068:22831810,37822296
x1,1068:23603870,37822296
g1,1068:23822323,37822296
x1,1068:24144761,37822296
g1,1068:24363214,37822296
x1,1068:25796272,37822296
x1,1068:26822699,37822296
g1,1068:27041152,37822296
x1,1068:29873232,37822296
g1,1068:30091685,37822296
x1,1068:31401142,37822296
g1,1068:31619595,37822296
x1,1068:32515256,37822296
g1,1068:32733709,37822296
x1,1068:33996591,37822296
x1,1068:35783143,37822296
g1,1068:36001596,37822296
x1,1068:36861431,37822296
x1,1068:37882776,37822296
r1,1101:37882776,37822296:0,235932,235932
k1,1068:37886535,37822296:3759
k1,1068:37890293,37822296:3758
)
]
g1,1068:37890293,37822296
g1,1068:37890293,37822296
)
]
]
(1,1099:13024788,40024308:24865505,455111,127431
x1,1099:15415037,40024308
g1,1098:15633490,40024308
x1,1098:16545534,40024308
x1,1098:17661469,40024308
g1,1098:17879922,40024308
x1,1098:18407853,40024308
g1,1098:18626306,40024308
x1,1098:20304759,40024308
g1,1098:20523212,40024308
x1,1098:21579073,40024308
g1,1098:21797526,40024308
x1,1098:22343661,40024308
x1,1098:25460267,40024308
g1,1098:25678720,40024308
x1,1098:28811714,40024308
g1,1098:29030167,40024308
x1,1098:31402211,40024308
g1,1098:31620664,40024308
x1,1098:32166799,40024308
g1,1098:32385252,40024308
x1,1098:32749342,40024308
x1,1098:33095228,40024308
x1,1098:34828296,40024308
g1,1098:35046749,40024308
x1,1098:35920565,40024308
x1,1098:37034679,40024308
k1,1098:37890293,40024308:855614
)
(1,1099:13024788,40024308:0,0,127431
(1,1099:13024788,40024308:0,215040,0
g1,1099:13680148,40024308
g1,1099:38545653,40024308
(1,1099:38545653,40024308:655360,215040,0
k1,1099:38678767,40024308:133114
x1,1099:39201013,40024308
)
k1,1099:13024789,40024308:-26176224
)
)
(1,1099:13024788,40810740:24865505,491520,163840
x1,1099:13204648,40810740
(1,1098:13204648,40810740:327681,422343,0
x1,1098:13532329,40810740
)
x1,1098:13712189,40810740
g1,1098:13930642,40810740
(1,1098:13930642,40810740:327681,422343,0
x1,1098:14258323,40810740
)
x1,1098:14618043,40810740
g1,1098:14909314,40810740
x1,1098:16680939,40810740
g1,1098:16899392,40810740
x1,1098:17259113,40810740
x1,1098:18575907,40810740
x1,1098:19674635,40810740
g1,1098:19893088,40810740
x1,1098:21263624,40810740
g1,1098:21482077,40810740
x1,1098:23446153,40810740
g1,1098:23664606,40810740
x1,1098:26547767,40810740
g1,1098:26766220,40810740
x1,1098:29393980,40810740
g1,1098:29612433,40810740
x1,1098:30655624,40810740
g1,1098:30874077,40810740
x1,1098:31413658,40810740
x1,1098:34131129,40810740
x1,1098:35266048,40810740
x1,1098:35895340,40810740
g1,1098:36113793,40810740
x1,1098:37880021,40810740
k1,1098:37890293,40810740:10272
)
(1,1099:13024788,40810740:0,0,163840
(1,1099:13024788,40810740:0,215040,0
g1,1099:13680148,40810740
g1,1099:38545653,40810740
(1,1099:38545653,40810740:655360,215040,0
k1,1099:38678767,40810740:133114
x1,1099:39201013,40810740
)
k1,1099:13024789,40810740:-26176224
)
)
(1,1099:13024788,41597172:24865505,455111,127431
x1,1099:13809402,41597172
g1,1098:14027855,41597172
x1,1098:16272467,41597172
g1,1098:16490920,41597172
x1,1098:17404784,41597172
x1,1098:17750669,41597172
g1,1098:17969122,41597172
x1,1098:18555306,41597172
g1,1098:18773759,41597172
x1,1098:20075380,41597172
g1,1098:20293833,41597172
x1,1098:21349694,41597172
g1,1098:21568147,41597172
x1,1098:22296327,41597172
x1,1098:23865553,41597172
g1,1098:24084006,41597172
x1,1098:25868046,41597172
g1,1098:26086499,41597172
x1,1098:29077496,41597172
g1,1098:29295949,41597172
x1,1098:31937419,41597172
g1,1098:32155872,41597172
x1,1098:33066096,41597172
g1,1098:33284549,41597172
x1,1098:35632928,41597172
k1,1098:37890293,41597172:2274404
)
(1,1099:13024788,41597172:0,0,127431
(1,1099:13024788,41597172:0,215040,0
g1,1099:13680148,41597172
g1,1099:38545653,41597172
(1,1099:38545653,41597172:655360,215040,0
k1,1099:38678767,41597172:133114
x1,1099:39201013,41597172
)
k1,1099:13024789,41597172:-26176224
)
)
(1,1099:13024788,42383604:24865505,491520,163840
x1,1099:16638378,42383604
g1,1098:16856831,42383604
x1,1098:18058327,42383604
x1,1098:19514686,42383604
g1,1098:19733139,42383604
x1,1098:20279274,42383604
g1,1098:20497727,42383604
x1,1098:21992315,42383604
g1,1098:22210768,42383604
x1,1098:23648921,42383604
x1,1098:24797625,42383604
x1,1098:25434781,42383604
g1,1098:25653234,42383604
x1,1098:27096850,42383604
x1,1098:27369916,42383604
g1,1098:27588369,42383604
x1,1098:28631486,42383604
g1,1098:28849939,42383604
x1,1098:30823304,42383604
g1,1098:31041757,42383604
x1,1098:31223802,42383604
(1,1098:31223802,42383604:655362,422343,0
x1,1098:31879164,42383604
)
x1,1098:32061209,42383604
g1,1098:32279662,42383604
(1,1098:32279662,42383604:655362,422343,0
x1,1098:32935024,42383604
)
x1,1098:33299114,42383604
k1,1099:35531134,42383604:2359160
k1,1099:37890293,42383604:2359159
)
(1,1099:13024788,42383604:0,0,163840
(1,1099:13024788,42383604:0,215040,0
g1,1099:13680148,42383604
g1,1099:38545653,42383604
(1,1099:38545653,42383604:655360,215040,0
k1,1099:38678767,42383604:133114
x1,1099:39201013,42383604
)
k1,1099:13024789,42383604:-26176224
)
)
h1,1099:13024788,42383604:0,0,163840
(1,1101:13024788,43170036:24865505,455111,127431
h1,1100:13024788,43170036:932339,0,0
x1,1100:14448648,43170036
x1,1100:14685306,43170036
g1,1100:14903759,43170036
x1,1100:15813983,43170036
g1,1100:16032436,43170036
x1,1100:18890543,43170036
g1,1100:19108996,43170036
x1,1100:20893036,43170036
x1,1100:21129694,43170036
g1,1100:21348147,43170036
x1,1100:22167349,43170036
x1,1100:22804505,43170036
g1,1100:23022958,43170036
x1,1100:24816100,43170036
g1,1100:25034553,43170036
x1,1100:26090414,43170036
g1,1100:26308867,43170036
x1,1100:28001884,43170036
g1,1100:28220337,43170036
x1,1100:28730063,43170036
x1,1100:29549265,43170036
g1,1100:29767718,43170036
x1,1100:33357644,43170036
g1,1100:33576097,43170036
x1,1100:34524551,43170036
x1,1100:36053728,43170036
k1,1100:37890293,43170036:1836565
)
(1,1101:13024788,43170036:0,0,127431
(1,1101:13024788,43170036:0,215040,0
g1,1101:13680148,43170036
g1,1101:38545653,43170036
(1,1101:38545653,43170036:655360,215040,0
k1,1101:38678767,43170036:133114
x1,1101:39201013,43170036
)
k1,1101:13024789,43170036:-26176224
)
)
(1,1101:13024788,43956468:24865505,491520,163840
x1,1101:15937506,43956468
g1,1100:16155959,43956468
x1,1100:17834413,43956468
x1,1100:18329574,43956468
g1,1100:18548027,43956468
x1,1100:21140344,43956468
x1,1100:21377002,43956468
g1,1100:21595455,43956468
x1,1100:22869769,43956468
g1,1100:23088222,43956468
x1,1100:25478471,43956468
g1,1100:25696924,43956468
x1,1100:28358419,43956468
g1,1100:28576872,43956468
x1,1100:28758917,43956468
(1,1100:28758917,43956468:327681,422343,0
x1,1100:29086598,43956468
)
x1,1100:29268643,43956468
g1,1100:29487096,43956468
(1,1100:29487096,43956468:655362,422343,0
x1,1100:30142458,43956468
)
x1,1100:30324503,43956468
g1,1100:30542956,43956468
(1,1100:30542956,43956468:655362,422343,0
x1,1100:31198318,43956468
)
x1,1100:31380363,43956468
g1,1100:31598816,43956468
(1,1100:31598816,43956468:655362,422343,0
x1,1100:32254178,43956468
)
x1,1100:32618268,43956468
g1,1100:32909539,43956468
x1,1100:34493329,43956468
x1,1100:35536446,43956468
k1,1100:37890293,43956468:2370886
)
(1,1101:13024788,43956468:0,0,163840
(1,1101:13024788,43956468:0,215040,0
g1,1101:13680148,43956468
g1,1101:38545653,43956468
(1,1101:38545653,43956468:655360,215040,0
k1,1101:38678767,43956468:133114
x1,1101:39201013,43956468
)
k1,1101:13024789,43956468:-26176224
)
)
(1,1101:13024788,44742900:24865505,455111,127431
x1,1101:16161420,44742900
g1,1100:16379873,44742900
x1,1100:16853189,44742900
x1,1100:17674209,44742900
g1,1100:17892662,44742900
x1,1100:21280518,44742900
x1,1100:22045107,44742900
g1,1100:22263560,44742900
x1,1100:23412264,44742900
x1,1100:24049420,44742900
g1,1100:24267873,44742900
x1,1100:24631963,44742900
x1,1100:24959644,44742900
g1,1100:25178097,44742900
x1,1100:26215754,44742900
x1,1100:27817748,44742900
g1,1100:28036201,44742900
x1,1100:29164879,44742900
g1,1100:29383332,44742900
x1,1100:30770514,44742900
g1,1100:30988967,44742900
x1,1100:32483555,44742900
g1,1100:32702008,44742900
x1,1100:34857417,44742900
g1,1100:35075870,44742900
x1,1100:36131731,44742900
g1,1100:36350184,44742900
x1,1100:36714274,44742900
x1,1100:37060160,44742900
x1,1100:37662729,44742900
k1,1100:37890293,44742900:240671
)
(1,1101:13024788,44742900:0,0,127431
(1,1101:13024788,44742900:0,215040,0
g1,1101:13680148,44742900
g1,1101:38545653,44742900
(1,1101:38545653,44742900:655360,215040,0
k1,1101:38678767,44742900:133114
x1,1101:39201013,44742900
)
k1,1101:13024789,44742900:-26176224
)
)
]
(1,1101:13024788,49020595:24865505,1290439,235932
(1,1101:13024788,49020595:24865505,1290439,235932
g1,1101:2368143,49020595
(1,1101:2368143,49020595:35522150,1290439,235932
[1,1101:2368143,49020595:35522150,1290439,235932
(1,1101:2368143,49020595:35522150,550500,235932
(1,1101:2368143,49020595:0,550500,235932
[1,1101:2368143,49020595:35522150,550500,235932
(1,1101:2368143,49020595:35522150,550500,235932
h1,1101:2368143,49020595:0,0,0
x1,1101:4288714,49020595
x1,1101:4634599,49020595
x1,1101:5200758,49020595
g1,1101:5419211,49020595
x1,1101:6256618,49020595
g1,1101:6475071,49020595
x1,1101:7785795,49020595
r1,1101:7785795,49020595:0,786432,235932
k1,1101:22838044,49020595:15052249
k1,1101:37890293,49020595:15052249
)
]
k1,1101:2368141,49020595:-35522152
)
g1,1101:2368143,49020595
[1,1101:2368143,49020595:35522150,0,0
(1,1101:2368143,49020595:35522150,0,0
k1,1101:20129219,49020595:17761076
h1,1101:20129219,49020595:0,0,0
g1,1101:20129219,49020595
k1,1101:37890295,49020595:17761076
)
]
g1,1101:37890293,49020595
(1,1101:37890293,49020595:0,550500,235932
k1,1101:2368141,49020595:-35522152
[1,1101:2368141,49020595:35522150,550500,235932
(1,1101:2368141,49020595:35522150,550500,235932
k1,1101:36268269,49020595:33900128
h1,1101:36251885,49020595:0,0,0
x1,1101:37234928,49020595
x1,1101:37890290,49020595
r1,1101:37890290,49020595:0,786432,235932
g1,1101:37890290,49020595
g1,1101:37890290,49020595
)
]
)
)
]
)
g1,1101:37890293,49020595
)
)
]
]
]
!14479
}38
!11
{39
[1,1103:4736286,49020595:33154007,44284309,235932
(1,1103:4736286,4736286:0,0,0
[1,1103:0,4736286:0,0,0
(1,1103:0,0:0,0,0
g1,1103:0,0
)
]
)
[1,1103:4736286,4736286:0,0,0
(1,1103:4736286,1535259:0,0,0
k1,1103:4736286,1535259:-8222721
)
]
[1,1103:4736286,49020595:33154007,44284309,235932
[1,1103:13024788,49020595:24865505,47419555,235932
[1,1103:13024788,2387472:24865505,786432,0
(1,1103:13024788,2387472:24865505,0,0
(1,1103:13024788,2387472:24865505,0,0
g1,1103:2368143,2387472
(1,1103:2368143,2387472:35522150,0,0
[1,1103:2368143,2387472:35522150,0,0
(1,1103:2368143,2387472:35522150,0,0
(1,1103:2368143,2387472:0,0,0
[1,1103:2368143,2387472:35522150,0,0
(1,1103:2368143,2387472:35522150,0,0
h1,1103:2368143,2387472:0,0,0
k1,1103:20129219,2387472:17761076
k1,1103:37890295,2387472:17761076
)
]
k1,1103:2368141,2387472:-35522152
)
g1,1103:2368143,2387472
[1,1103:2368143,2387472:35522150,0,0
(1,1103:2368143,2387472:35522150,0,0
k1,1103:20129219,2387472:17761076
h1,1103:20129219,2387472:0,0,0
g1,1103:20129219,2387472
k1,1103:37890295,2387472:17761076
)
]
g1,1103:37890293,2387472
(1,1103:37890293,2387472:0,0,0
k1,1103:2368141,2387472:-35522152
[1,1103:2368141,2387472:35522150,0,0
(1,1103:2368141,2387472:35522150,0,0
k1,1103:37890293,2387472:35522152
h1,1103:37890293,2387472:0,0,0
g1,1103:37890293,2387472
g1,1103:37890293,2387472
)
]
)
)
]
)
g1,1103:37890293,2387472
)
)
]
[1,1103:13024788,45468380:24865505,41442508,0
[1,1078:13024788,20370638:24865505,16344766,0
[1,1078:13024788,20370638:24865505,16344766,0
(1,1076:13024788,18732238:24865505,14706366,0
k1,1076:14268140,18732238:1243352
h1,1075:14268140,18732238:0,0,0
(1,1075:14268140,18732238:22378802,14706366,0
(1,1075:14268140,18732238:22379308,14706403,0
(1,1075:14268140,18732238:22379308,14706403,0
(1,1075:14268140,18732238:0,14706403,0
(1,1075:14268140,18732238:0,18155766,0
(1,1075:14268140,18732238:27628339,18155766,0
)
k1,1075:14268139,18732238:-27628340
)
)
g1,1075:36647448,18732238
)
)
)
g1,1076:36646942,18732238
k1,1076:37890293,18732238:1243351
)
(1,1076:13024788,20134706:24865505,1336932,235932
h1,1076:13024788,20134706:0,0,0
g1,1076:13024788,20134706
[1,1076:13024788,20134706:24865505,1336932,235932
(1,1076:13024788,19348274:24865505,550500,127431
h1,1076:13024788,19348274:0,0,0
x1,1076:14085191,19348274
g1,1076:14336411,19348274
x1,1076:15299421,19348274
g1,1076:15634381,19348274
r1,1103:15634381,19348274:0,677931,127431
g1,1076:15634381,19348274
x1,1076:17327398,19348274
g1,1076:17545851,19348274
x1,1076:20877274,19348274
g1,1076:21095727,19348274
x1,1076:21880341,19348274
g1,1076:22098794,19348274
x1,1076:22426475,19348274
g1,1076:22644928,19348274
x1,1076:23154654,19348274
x1,1076:23828218,19348274
x1,1076:24871335,19348274
g1,1076:25089788,19348274
x1,1076:27967917,19348274
g1,1076:28186370,19348274
x1,1076:29517119,19348274
g1,1076:29735572,19348274
x1,1076:30645796,19348274
g1,1076:30864249,19348274
x1,1076:32147666,19348274
x1,1076:33963563,19348274
g1,1076:34182016,19348274
x1,1076:35055832,19348274
x1,1076:36093488,19348274
g1,1076:36384759,19348274
x1,1076:37513436,19348274
k1,1076:37890293,19348274:376857
)
(1,1076:13024788,20134706:24865505,455111,235932
x1,1076:14153467,20134706
g1,1076:14371920,20134706
x1,1076:15322194,20134706
x1,1076:16035808,20134706
g1,1076:16254261,20134706
x1,1076:17164485,20134706
g1,1076:17382938,20134706
x1,1076:18770120,20134706
g1,1076:18988573,20134706
x1,1076:20936454,20134706
x1,1076:21864883,20134706
g1,1076:22083336,20134706
x1,1076:24327948,20134706
g1,1076:24546401,20134706
x1,1076:25602262,20134706
g1,1076:25820715,20134706
x1,1076:27169667,20134706
g1,1076:27388120,20134706
x1,1076:28371162,20134706
x1,1076:30903407,20134706
g1,1076:31121860,20134706
x1,1076:31704404,20134706
g1,1076:31922857,20134706
x1,1076:32833081,20134706
g1,1076:33051534,20134706
x1,1076:36111708,20134706
r1,1103:36111708,20134706:0,235932,235932
k1,1076:37001001,20134706:889293
k1,1076:37890293,20134706:889292
)
]
g1,1076:37890293,20134706
g1,1076:37890293,20134706
)
]
]
[1,1085:13024788,36598496:24865505,15441426,0
[1,1085:13024788,36598496:24865505,15441426,0
(1,1083:13024788,35746528:24865505,14589458,0
k1,1083:14268140,35746528:1243352
h1,1082:14268140,35746528:0,0,0
(1,1082:14268140,35746528:22378802,14589458,0
(1,1082:14268140,35746528:22379015,14589494,0
(1,1082:14268140,35746528:22379015,14589494,0
(1,1082:14268140,35746528:0,14589494,0
(1,1082:14268140,35746528:0,18155766,0
(1,1082:14268140,35746528:27849366,18155766,0
)
k1,1082:14268140,35746528:-27849366
)
)
g1,1082:36647155,35746528
)
)
)
g1,1083:36646942,35746528
k1,1083:37890293,35746528:1243351
)
(1,1083:13024788,36362564:24865505,550500,235932
h1,1083:13024788,36362564:0,0,0
g1,1083:13024788,36362564
[1,1083:13024788,36362564:24865505,550500,235932
(1,1083:13024788,36362564:24865505,550500,235932
h1,1083:13024788,36362564:0,0,0
x1,1083:14085191,36362564
g1,1083:14336411,36362564
x1,1083:15299421,36362564
g1,1083:15634381,36362564
r1,1103:15634381,36362564:0,786432,235932
g1,1083:15634381,36362564
x1,1083:17327398,36362564
g1,1083:17545851,36362564
x1,1083:20877274,36362564
g1,1083:21095727,36362564
x1,1083:21880341,36362564
g1,1083:22098794,36362564
x1,1083:22426475,36362564
g1,1083:22644928,36362564
x1,1083:24101287,36362564
x1,1083:25144404,36362564
g1,1083:25362857,36362564
x1,1083:28240986,36362564
g1,1083:28459439,36362564
x1,1083:29790188,36362564
g1,1083:30008641,36362564
x1,1083:30918865,36362564
g1,1083:31137318,36362564
x1,1083:32420735,36362564
x1,1083:34236632,36362564
g1,1083:34455085,36362564
x1,1083:35328901,36362564
x1,1083:36366557,36362564
r1,1103:36366557,36362564:0,235932,235932
k1,1083:37128425,36362564:761868
k1,1083:37890293,36362564:761868
)
]
g1,1083:37890293,36362564
g1,1083:37890293,36362564
)
]
]
(1,1101:13024788,38564576:24865505,455111,127431
x1,1101:15065510,38564576
g1,1100:15283963,38564576
x1,1100:17250048,38564576
g1,1100:17468501,38564576
x1,1100:18961268,38564576
g1,1100:19179721,38564576
x1,1100:21748374,38564576
x1,1100:22021440,38564576
g1,1100:22239893,38564576
x1,1100:23608870,38564576
x1,1100:24409867,38564576
g1,1100:24628320,38564576
x1,1100:26545252,38564576
g1,1100:26763705,38564576
x1,1100:29494379,38564576
g1,1100:29712832,38564576
x1,1100:30755949,38564576
g1,1100:30974402,38564576
x1,1100:31520537,38564576
g1,1100:31738990,38564576
x1,1100:32248716,38564576
x1,1100:32703827,38564576
x1,1100:33452029,38564576
x1,1100:34495146,38564576
g1,1100:34713599,38564576
x1,1100:36322873,38564576
g1,1100:36614144,38564576
x1,1100:37742821,38564576
k1,1100:37890293,38564576:147472
)
(1,1101:13024788,38564576:0,0,127431
(1,1101:13024788,38564576:0,215040,0
g1,1101:13680148,38564576
g1,1101:38545653,38564576
(1,1101:38545653,38564576:655360,215040,0
k1,1101:38678767,38564576:133114
x1,1101:39201013,38564576
)
k1,1101:13024789,38564576:-26176224
)
)
(1,1101:13024788,39351008:24865505,455111,127431
x1,1101:16228777,39351008
x1,1100:17395685,39351008
g1,1100:17614138,39351008
x1,1100:18528002,39351008
g1,1100:18746455,39351008
x1,1100:19274386,39351008
g1,1100:19492839,39351008
x1,1100:21285981,39351008
g1,1100:21504434,39351008
x1,1100:22560295,39351008
g1,1100:22778748,39351008
x1,1100:24471765,39351008
g1,1100:24690218,39351008
x1,1100:26843807,39351008
g1,1100:27062260,39351008
x1,1100:27644804,39351008
g1,1100:27863257,39351008
x1,1100:28227347,39351008
x1,1100:29050189,39351008
g1,1100:29268642,39351008
x1,1100:31786320,39351008
g1,1100:32004773,39351008
x1,1100:32550908,39351008
g1,1100:32769361,39351008
x1,1100:35991556,39351008
g1,1100:36210009,39351008
x1,1100:37120233,39351008
k1,1100:37890293,39351008:861155
)
(1,1101:13024788,39351008:0,0,127431
(1,1101:13024788,39351008:0,215040,0
g1,1101:13680148,39351008
g1,1101:38545653,39351008
(1,1101:38545653,39351008:655360,215040,0
k1,1101:38678767,39351008:133114
x1,1101:39201013,39351008
)
k1,1101:13024789,39351008:-26176224
)
)
(1,1101:13024788,40137440:24865505,491520,163840
x1,1101:13973242,40137440
x1,1100:15720874,40137440
g1,1100:15939327,40137440
x1,1100:16303417,40137440
x1,1100:17268256,40137440
g1,1100:17486709,40137440
x1,1100:18360525,40137440
x1,1100:19434589,40137440
x1,1100:21509903,40137440
g1,1100:21728356,40137440
x1,1100:22784217,40137440
g1,1100:23002670,40137440
x1,1100:23548805,40137440
x1,1100:25114392,40137440
x1,1100:25387458,40137440
g1,1100:25605911,40137440
x1,1100:26918453,40137440
x1,1100:28524088,40137440
g1,1100:28742541,40137440
x1,1100:32332467,40137440
g1,1100:32550920,40137440
x1,1100:32732965,40137440
(1,1100:32732965,40137440:655362,422343,0
x1,1100:33388327,40137440
)
x1,1100:33570372,40137440
g1,1100:33788825,40137440
(1,1100:33788825,40137440:655362,422343,0
x1,1100:34444187,40137440
)
x1,1100:34626232,40137440
g1,1100:34844685,40137440
(1,1100:34844685,40137440:655362,422343,0
x1,1100:35500047,40137440
)
x1,1100:35864137,40137440
k1,1101:36813645,40137440:1076648
k1,1101:37890293,40137440:1076648
)
(1,1101:13024788,40137440:0,0,163840
(1,1101:13024788,40137440:0,215040,0
g1,1101:13680148,40137440
g1,1101:38545653,40137440
(1,1101:38545653,40137440:655360,215040,0
k1,1101:38678767,40137440:133114
x1,1101:39201013,40137440
)
k1,1101:13024789,40137440:-26176224
)
)
h1,1101:13024788,40137440:0,0,163840
(1,1103:13024788,40923872:24865505,455111,127431
h1,1102:13024788,40923872:932339,0,0
x1,1102:15085804,40923872
g1,1102:15304257,40923872
x1,1102:15850392,40923872
x1,1102:18419045,40923872
g1,1102:18637498,40923872
x1,1102:19165429,40923872
g1,1102:19383882,40923872
x1,1102:22407649,40923872
g1,1102:22626102,40923872
x1,1102:24632236,40923872
g1,1102:24850689,40923872
x1,1102:27665100,40923872
g1,1102:27883553,40923872
x1,1102:29157867,40923872
g1,1102:29376320,40923872
x1,1102:30596020,40923872
g1,1102:30814473,40923872
x1,1102:32598513,40923872
x1,1102:33239311,40923872
g1,1102:33457764,40923872
x1,1102:35642302,40923872
g1,1102:35860755,40923872
x1,1102:36188436,40923872
g1,1102:36406889,40923872
x1,1102:37828659,40923872
k1,1102:37890293,40923872:61634
)
(1,1103:13024788,40923872:0,0,127431
(1,1103:13024788,40923872:0,215040,0
g1,1103:13680148,40923872
g1,1103:38545653,40923872
(1,1103:38545653,40923872:655360,215040,0
k1,1103:38678767,40923872:133114
x1,1103:39201013,40923872
)
k1,1103:13024789,40923872:-26176224
)
)
(1,1103:13024788,41710304:24865505,455111,127431
x1,1103:13388878,41710304
x1,1102:15373166,41710304
g1,1102:15591619,41710304
x1,1102:19674886,41710304
g1,1102:19893339,41710304
x1,1102:20421270,41710304
g1,1102:20639723,41710304
x1,1102:22083339,41710304
x1,1102:22356405,41710304
g1,1102:22574858,41710304
x1,1102:23617975,41710304
g1,1102:23836428,41710304
x1,1102:25935405,41710304
g1,1102:26226676,41710304
x1,1102:28460366,41710304
g1,1102:28678819,41710304
x1,1102:31493230,41710304
g1,1102:31711683,41710304
x1,1102:32913179,41710304
x1,1102:34369538,41710304
g1,1102:34587991,41710304
x1,1102:37890285,41710304
k1,1102:37890293,41710304:24256
)
(1,1103:13024788,41710304:0,0,127431
(1,1103:13024788,41710304:0,215040,0
g1,1103:13680148,41710304
g1,1103:38545653,41710304
(1,1103:38545653,41710304:655360,215040,0
k1,1103:38678767,41710304:133114
x1,1103:39201013,41710304
)
k1,1103:13024789,41710304:-26176224
)
)
(1,1103:13024788,42496736:24865505,455111,127431
x1,1103:15704489,42496736
x1,1102:15941147,42496736
g1,1102:16159600,42496736
x1,1102:19188825,42496736
g1,1102:19407278,42496736
x1,1102:20321142,42496736
x1,1102:20667027,42496736
g1,1102:20885480,42496736
x1,1102:21471664,42496736
g1,1102:21690117,42496736
x1,1102:23077299,42496736
g1,1102:23295752,42496736
x1,1102:24790340,42496736
g1,1102:25008793,42496736
x1,1102:26465152,42496736
x1,1102:26974878,42496736
g1,1102:27193331,42496736
x1,1102:28686098,42496736
g1,1102:28904551,42496736
x1,1102:30697693,42496736
g1,1102:30916146,42496736
x1,1102:31972007,42496736
g1,1102:32190460,42496736
x1,1102:33883477,42496736
g1,1102:34101930,42496736
x1,1102:34995770,42496736
x1,1102:36433923,42496736
k1,1102:37890293,42496736:1456370
)
(1,1103:13024788,42496736:0,0,127431
(1,1103:13024788,42496736:0,215040,0
g1,1103:13680148,42496736
g1,1103:38545653,42496736
(1,1103:38545653,42496736:655360,215040,0
k1,1103:38678767,42496736:133114
x1,1103:39201013,42496736
)
k1,1103:13024789,42496736:-26176224
)
)
(1,1103:13024788,43283168:24865505,455111,127431
x1,1103:14296554,43283168
x1,1103:15897162,43283168
k1,1102:16115067,43283168:217905
x1,1102:19721431,43283168
k1,1102:19939336,43283168:217905
x1,1102:20993086,43283168
k1,1102:21210991,43283168:217905
x1,1102:21756034,43283168
x1,1102:24541162,43283168
k1,1102:24759066,43283168:217904
x1,1102:25958160,43283168
k1,1102:26176065,43283168:217905
x1,1102:28178187,43283168
k1,1102:28396092,43283168:217905
x1,1102:31204875,43283168
k1,1102:31422780,43283168:217905
x1,1102:32948899,43283168
k1,1102:33166804,43283168:217905
x1,1102:34111545,43283168
k1,1102:34329450,43283168:217905
x1,1102:36656780,43283168
k1,1102:36947868,43283168:291088
x1,1102:37374818,43283168
x1,1102:37903400,43283168
k1,1102:37890293,43283168:0
)
(1,1103:13024788,43283168:0,0,127431
(1,1103:13024788,43283168:0,215040,0
g1,1103:13680148,43283168
g1,1103:38545653,43283168
(1,1103:38545653,43283168:655360,215040,0
k1,1103:38678767,43283168:133114
x1,1103:39201013,43283168
)
k1,1103:13024789,43283168:-26176224
)
)
(1,1103:13024788,44069600:24865505,455111,127431
x1,1103:15540647,44069600
g1,1102:15759100,44069600
x1,1102:17242766,44069600
g1,1102:17461219,44069600
x1,1102:18771941,44069600
x1,1102:19117826,44069600
g1,1102:19336279,44069600
x1,1102:20392140,44069600
x1,1102:21941341,44069600
g1,1102:22159794,44069600
x1,1102:24728447,44069600
x1,1102:25001513,44069600
g1,1102:25219966,44069600
x1,1102:25766101,44069600
g1,1102:25984554,44069600
x1,1102:27990688,44069600
g1,1102:28209141,44069600
x1,1102:31205597,44069600
g1,1102:31424050,44069600
x1,1102:32374324,44069600
x1,1102:32829435,44069600
x1,1102:33466591,44069600
g1,1102:33685044,44069600
x1,1102:37695490,44069600
k1,1102:37890293,44069600:194803
)
(1,1103:13024788,44069600:0,0,127431
(1,1103:13024788,44069600:0,215040,0
g1,1103:13680148,44069600
g1,1103:38545653,44069600
(1,1103:38545653,44069600:655360,215040,0
k1,1103:38678767,44069600:133114
x1,1103:39201013,44069600
)
k1,1103:13024789,44069600:-26176224
)
)
(1,1103:13024788,44856032:24865505,455111,127431
x1,1103:14785651,44856032
k1,1102:15003278,44856032:217627
x1,1102:15541221,44856032
k1,1102:15758849,44856032:217628
x1,1102:17051702,44856032
x1,1102:18633253,44856032
k1,1102:18850880,44856032:217627
x1,1102:19711589,44856032
x1,1102:20988578,44856032
k1,1102:21206371,44856032:217793
x1,1102:25264253,44856032
k1,1102:25481880,44856032:217627
x1,1102:28069382,44856032
k1,1102:28287009,44856032:217627
x1,1102:29314479,44856032
k1,1102:29532107,44856032:217628
x1,1102:30304952,44856032
k1,1102:30522579,44856032:217627
x1,1102:31135833,44856032
x1,1102:32570618,44856032
k1,1102:32788246,44856032:217628
x1,1102:34545526,44856032
x1,1102:34778361,44856032
k1,1102:34995988,44856032:217627
x1,1102:38017433,44856032
k1,1102:37890293,44856032:0
)
(1,1103:13024788,44856032:0,0,127431
(1,1103:13024788,44856032:0,215040,0
g1,1103:13680148,44856032
g1,1103:38545653,44856032
(1,1103:38545653,44856032:655360,215040,0
k1,1103:38678767,44856032:133114
x1,1103:39201013,44856032
)
k1,1103:13024789,44856032:-26176224
)
)
]
(1,1103:13024788,49020595:24865505,1290439,235932
(1,1103:13024788,49020595:24865505,1290439,235932
g1,1103:2368143,49020595
(1,1103:2368143,49020595:35522150,1290439,235932
[1,1103:2368143,49020595:35522150,1290439,235932
(1,1103:2368143,49020595:35522150,550500,235932
(1,1103:2368143,49020595:0,550500,235932
[1,1103:2368143,49020595:35522150,550500,235932
(1,1103:2368143,49020595:35522150,550500,235932
h1,1103:2368143,49020595:0,0,0
x1,1103:4288714,49020595
x1,1103:4634599,49020595
x1,1103:5200758,49020595
g1,1103:5419211,49020595
x1,1103:6256618,49020595
g1,1103:6475071,49020595
x1,1103:7785795,49020595
r1,1103:7785795,49020595:0,786432,235932
k1,1103:22838044,49020595:15052249
k1,1103:37890293,49020595:15052249
)
]
k1,1103:2368141,49020595:-35522152
)
g1,1103:2368143,49020595
[1,1103:2368143,49020595:35522150,0,0
(1,1103:2368143,49020595:35522150,0,0
k1,1103:20129219,49020595:17761076
h1,1103:20129219,49020595:0,0,0
g1,1103:20129219,49020595
k1,1103:37890295,49020595:17761076
)
]
g1,1103:37890293,49020595
(1,1103:37890293,49020595:0,550500,235932
k1,1103:2368141,49020595:-35522152
[1,1103:2368141,49020595:35522150,550500,235932
(1,1103:2368141,49020595:35522150,550500,235932
k1,1103:36268269,49020595:33900128
h1,1103:36251885,49020595:0,0,0
x1,1103:37234928,49020595
x1,1103:37890290,49020595
r1,1103:37890290,49020595:0,786432,235932
g1,1103:37890290,49020595
g1,1103:37890290,49020595
)
]
)
)
]
)
g1,1103:37890293,49020595
)
)
]
]
]
!16822
}39
!11
{40
[1,1118:4736286,49020595:33154007,44284309,235932
(1,1118:4736286,4736286:0,0,0
[1,1118:0,4736286:0,0,0
(1,1118:0,0:0,0,0
g1,1118:0,0
)
]
)
[1,1118:4736286,4736286:0,0,0
(1,1118:4736286,1535259:0,0,0
k1,1118:4736286,1535259:-8222721
)
]
[1,1118:4736286,49020595:33154007,44284309,235932
[1,1118:13024788,49020595:24865505,47419555,235932
[1,1118:13024788,2387472:24865505,786432,0
(1,1118:13024788,2387472:24865505,0,0
(1,1118:13024788,2387472:24865505,0,0
g1,1118:2368143,2387472
(1,1118:2368143,2387472:35522150,0,0
[1,1118:2368143,2387472:35522150,0,0
(1,1118:2368143,2387472:35522150,0,0
(1,1118:2368143,2387472:0,0,0
[1,1118:2368143,2387472:35522150,0,0
(1,1118:2368143,2387472:35522150,0,0
h1,1118:2368143,2387472:0,0,0
k1,1118:20129219,2387472:17761076
k1,1118:37890295,2387472:17761076
)
]
k1,1118:2368141,2387472:-35522152
)
g1,1118:2368143,2387472
[1,1118:2368143,2387472:35522150,0,0
(1,1118:2368143,2387472:35522150,0,0
k1,1118:20129219,2387472:17761076
h1,1118:20129219,2387472:0,0,0
g1,1118:20129219,2387472
k1,1118:37890295,2387472:17761076
)
]
g1,1118:37890293,2387472
(1,1118:37890293,2387472:0,0,0
k1,1118:2368141,2387472:-35522152
[1,1118:2368141,2387472:35522150,0,0
(1,1118:2368141,2387472:35522150,0,0
k1,1118:37890293,2387472:35522152
h1,1118:37890293,2387472:0,0,0
g1,1118:37890293,2387472
g1,1118:37890293,2387472
)
]
)
)
]
)
g1,1118:37890293,2387472
)
)
]
[1,1118:13024788,45468380:24865505,41442508,0
(1,1103:13024788,4681232:24865505,455111,127431
x1,1103:14679646,4681232
g1,1102:14898099,4681232
x1,1102:17140893,4681232
g1,1102:17359346,4681232
x1,1102:20424979,4681232
g1,1102:20643432,4681232
x1,1102:21553656,4681232
g1,1102:21772109,4681232
x1,1102:22117995,4681232
x1,1102:23246673,4681232
g1,1102:23465126,4681232
x1,1102:23993057,4681232
g1,1102:24211510,4681232
x1,1102:25376597,4681232
x1,1102:27142433,4681232
g1,1102:27360886,4681232
x1,1102:29661931,4681232
g1,1102:29880384,4681232
x1,1102:32654747,4681232
g1,1102:32873200,4681232
x1,1102:33747016,4681232
x1,1102:34861130,4681232
g1,1102:35079583,4681232
x1,1102:36353897,4681232
k1,1102:37890293,4681232:1536396
)
(1,1103:13024788,4681232:0,0,127431
(1,1103:13024788,4681232:0,215040,0
g1,1103:13680148,4681232
g1,1103:38545653,4681232
(1,1103:38545653,4681232:655360,215040,0
k1,1103:38678767,4681232:133114
x1,1103:39201013,4681232
)
k1,1103:13024789,4681232:-26176224
)
)
(1,1103:13024788,5467664:24865505,455111,127431
x1,1103:16246983,5467664
g1,1102:16465436,5467664
x1,1102:17475785,5467664
g1,1102:17694238,5467664
x1,1102:18276782,5467664
g1,1102:18495235,5467664
x1,1102:20372119,5467664
g1,1102:20590572,5467664
x1,1102:23108251,5467664
g1,1102:23326704,5467664
x1,1102:26020967,5467664
k1,1103:31892060,5467664:5998233
k1,1103:37890293,5467664:5998233
)
(1,1103:13024788,5467664:0,0,127431
(1,1103:13024788,5467664:0,215040,0
g1,1103:13680148,5467664
g1,1103:38545653,5467664
(1,1103:38545653,5467664:655360,215040,0
k1,1103:38678767,5467664:133114
x1,1103:39201013,5467664
)
k1,1103:13024789,5467664:-26176224
)
)
h1,1103:13024788,5467664:0,0,127431
(1,1105:13024788,6254096:24865505,455111,127431
h1,1104:13024788,6254096:932339,0,0
x1,1104:15968725,6254096
x1,1104:16096156,6254096
g1,1104:16314609,6254096
x1,1104:17374110,6254096
g1,1104:17592563,6254096
x1,1104:18065879,6254096
x1,1104:18977924,6254096
g1,1104:19196377,6254096
x1,1104:22400366,6254096
x1,1104:22895527,6254096
g1,1104:23113980,6254096
x1,1104:25320364,6254096
g1,1104:25538817,6254096
x1,1104:27512182,6254096
g1,1104:27730635,6254096
x1,1104:28422406,6254096
g1,1104:28640859,6254096
x1,1104:30084475,6254096
x1,1104:30357541,6254096
g1,1104:30575994,6254096
x1,1104:31619111,6254096
g1,1104:31837564,6254096
x1,1104:34715693,6254096
g1,1104:34934146,6254096
x1,1104:35298236,6254096
x1,1104:35625917,6254096
k1,1104:37890293,6254096:2288624
)
(1,1105:13024788,6254096:0,0,127431
(1,1105:13024788,6254096:0,215040,0
g1,1105:13680148,6254096
g1,1105:38545653,6254096
(1,1105:38545653,6254096:655360,215040,0
k1,1105:38678767,6254096:133114
x1,1105:39201013,6254096
)
k1,1105:13024789,6254096:-26176224
)
)
(1,1105:13024788,7040528:24865505,491520,163840
x1,1105:15959531,7040528
k1,1104:16168935,7040528:209404
x1,1104:18454290,7040528
x1,1104:18775053,7040528
k1,1104:18984458,7040528:209405
x1,1104:20019201,7040528
k1,1104:20228605,7040528:209404
x1,1104:23124100,7040528
k1,1104:23333504,7040528:209404
x1,1104:25941769,7040528
k1,1104:26151173,7040528:209404
x1,1104:26686385,7040528
k1,1104:26895790,7040528:209405
x1,1104:28310533,7040528
x1,1104:28577774,7040528
k1,1104:28787178,7040528:209404
x1,1104:30535537,7040528
x1,1104:31020431,7040528
k1,1104:31229835,7040528:209404
x1,1104:31408239,7040528
(1,1104:31408239,7040528:655362,422343,0
x1,1104:32063601,7040528
)
x1,1104:32242005,7040528
k1,1104:32451409,7040528:209404
(1,1104:32451409,7040528:655362,422343,0
x1,1104:33106771,7040528
)
x1,1104:33285175,7040528
k1,1104:33494580,7040528:209405
(1,1104:33494580,7040528:655362,422343,0
x1,1104:34149942,7040528
)
x1,1104:34506750,7040528
k1,1104:34717964,7040528:211214
x1,1104:35647448,7040528
x1,1104:37359762,7040528
k1,1104:37569166,7040528:209404
x1,1104:37890293,7040528
k1,1104:37890293,7040528:0
)
(1,1105:13024788,7040528:0,0,163840
(1,1105:13024788,7040528:0,215040,0
g1,1105:13680148,7040528
g1,1105:38545653,7040528
(1,1105:38545653,7040528:655360,215040,0
k1,1105:38678767,7040528:133114
x1,1105:39201013,7040528
)
k1,1105:13024789,7040528:-26176224
)
)
(1,1105:13024788,7826960:24865505,455111,127431
x1,1105:14446558,7826960
g1,1104:14665011,7826960
x1,1104:18548027,7826960
x1,1104:18821093,7826960
g1,1104:19039546,7826960
x1,1104:19403636,7826960
x1,1104:20592388,7826960
x1,1104:21975929,7826960
x1,1104:22248995,7826960
g1,1104:22467448,7826960
x1,1104:23159219,7826960
g1,1104:23377672,7826960
x1,1104:25161712,7826960
x1,1104:25398370,7826960
g1,1104:25616823,7826960
x1,1104:26456050,7826960
x1,1104:28846296,7826960
g1,1104:29064749,7826960
x1,1104:29428839,7826960
x1,1104:30084201,7826960
x1,1104:31121857,7826960
g1,1104:31340310,7826960
x1,1104:32383427,7826960
g1,1104:32601880,7826960
x1,1104:36413899,7826960
k1,1104:37890293,7826960:1603534
)
(1,1105:13024788,7826960:0,0,127431
(1,1105:13024788,7826960:0,215040,0
g1,1105:13680148,7826960
g1,1105:38545653,7826960
(1,1105:38545653,7826960:655360,215040,0
k1,1105:38678767,7826960:133114
x1,1105:39201013,7826960
)
k1,1105:13024789,7826960:-26176224
)
)
(1,1105:13024788,8613392:24865505,455111,127431
x1,1105:14865261,8613392
x1,1104:16924190,8613392
g1,1104:17142643,8613392
x1,1104:20364838,8613392
g1,1104:20583291,8613392
x1,1104:20947381,8613392
x1,1104:22441970,8613392
g1,1104:22660423,8613392
x1,1104:23534239,8613392
x1,1104:24648353,8613392
g1,1104:24866806,8613392
x1,1104:25886258,8613392
x1,1104:26599872,8613392
g1,1104:26818325,8613392
x1,1104:27602939,8613392
g1,1104:27821392,8613392
x1,1104:28185482,8613392
x1,1104:29150321,8613392
g1,1104:29368774,8613392
x1,1104:31773585,8613392
g1,1104:31992038,8613392
x1,1104:34870167,8613392
g1,1104:35088620,8613392
x1,1104:36144481,8613392
k1,1104:37890293,8613392:1745812
)
(1,1105:13024788,8613392:0,0,127431
(1,1105:13024788,8613392:0,215040,0
g1,1105:13680148,8613392
g1,1105:38545653,8613392
(1,1105:38545653,8613392:655360,215040,0
k1,1105:38678767,8613392:133114
x1,1105:39201013,8613392
)
k1,1105:13024789,8613392:-26176224
)
)
(1,1105:13024788,9399824:24865505,455111,127431
x1,1105:13570923,9399824
x1,1104:17015211,9399824
x1,1104:17342892,9399824
x1,1104:17470323,9399824
g1,1104:17688776,9399824
x1,1104:20057181,9399824
g1,1104:20275634,9399824
x1,1104:21185858,9399824
g1,1104:21404311,9399824
x1,1104:22423763,9399824
g1,1104:22642216,9399824
x1,1104:23006306,9399824
x1,1104:23570645,9399824
x1,1104:24025756,9399824
x1,1104:24954183,9399824
g1,1104:25172636,9399824
x1,1104:29286852,9399824
g1,1104:29505305,9399824
x1,1104:33444756,9399824
g1,1104:33663209,9399824
x1,1104:34719070,9399824
g1,1104:34937523,9399824
x1,1104:36940016,9399824
k1,1104:37890293,9399824:950277
)
(1,1105:13024788,9399824:0,0,127431
(1,1105:13024788,9399824:0,215040,0
g1,1105:13680148,9399824
g1,1105:38545653,9399824
(1,1105:38545653,9399824:655360,215040,0
k1,1105:38678767,9399824:133114
x1,1105:39201013,9399824
)
k1,1105:13024789,9399824:-26176224
)
)
(1,1105:13024788,10186256:24865505,455111,127431
x1,1105:16228779,10186256
x1,1104:16556460,10186256
x1,1104:16683891,10186256
k1,1105:27223522,10186256:10666771
k1,1105:37890293,10186256:10666771
)
(1,1105:13024788,10186256:0,0,127431
(1,1105:13024788,10186256:0,215040,0
g1,1105:13680148,10186256
g1,1105:38545653,10186256
(1,1105:38545653,10186256:655360,215040,0
k1,1105:38678767,10186256:133114
x1,1105:39201013,10186256
)
k1,1105:13024789,10186256:-26176224
)
)
h1,1105:13024788,10186256:0,0,127431
(1,1107:13024788,10972688:24865505,455111,127431
h1,1106:13024788,10972688:932339,0,0
x1,1106:16099793,10972688
g1,1106:16318246,10972688
x1,1106:17778244,10972688
g1,1106:17996697,10972688
x1,1106:18979739,10972688
x1,1106:21952532,10972688
g1,1106:22170985,10972688
x1,1106:23066645,10972688
x1,1106:24106120,10972688
g1,1106:24324573,10972688
x1,1106:27386569,10972688
g1,1106:27605022,10972688
x1,1106:29754972,10972688
g1,1106:30046243,10972688
x1,1106:31457091,10972688
g1,1106:31675544,10972688
x1,1106:32148860,10972688
x1,1106:32969880,10972688
g1,1106:33188333,10972688
x1,1106:34628308,10972688
x1,1106:35265464,10972688
g1,1106:35483917,10972688
x1,1106:36814666,10972688
k1,1106:37890293,10972688:1075627
)
(1,1107:13024788,10972688:0,0,127431
(1,1107:13024788,10972688:0,215040,0
g1,1107:13680148,10972688
g1,1107:38545653,10972688
(1,1107:38545653,10972688:655360,215040,0
k1,1107:38678767,10972688:133114
x1,1107:39201013,10972688
)
k1,1107:13024789,10972688:-26176224
)
)
(1,1107:13024788,11759120:24865505,455111,127431
x1,1107:14175310,11759120
x1,1107:15087354,11759120
x1,1106:16600147,11759120
g1,1106:16818600,11759120
x1,1106:18043762,11759120
x1,1106:19103262,11759120
g1,1106:19321715,11759120
x1,1106:19867850,11759120
x1,1106:20688872,11759120
x1,1106:22600344,11759120
g1,1106:22818797,11759120
x1,1106:24349793,11759120
g1,1106:24568246,11759120
x1,1106:25700565,11759120
g1,1106:25919018,11759120
x1,1106:26974879,11759120
g1,1106:27193332,11759120
x1,1106:31809989,11759120
g1,1106:32028442,11759120
x1,1106:32813056,11759120
g1,1106:33031509,11759120
x1,1106:33395599,11759120
x1,1106:34396846,11759120
x1,1106:36000662,11759120
g1,1106:36219115,11759120
x1,1106:37274976,11759120
k1,1106:37890293,11759120:615317
)
(1,1107:13024788,11759120:0,0,127431
(1,1107:13024788,11759120:0,215040,0
g1,1107:13680148,11759120
g1,1107:38545653,11759120
(1,1107:38545653,11759120:655360,215040,0
k1,1107:38678767,11759120:133114
x1,1107:39201013,11759120
)
k1,1107:13024789,11759120:-26176224
)
)
(1,1107:13024788,12545552:24865505,455111,127431
x1,1107:14384182,12545552
x1,1106:15179445,12545552
g1,1106:15397898,12545552
x1,1106:17482181,12545552
g1,1106:17773452,12545552
x1,1106:18894228,12545552
g1,1106:19112681,12545552
x1,1106:20712496,12545552
x1,1106:23174589,12545552
g1,1106:23393042,12545552
x1,1106:25168207,12545552
g1,1106:25386660,12545552
x1,1106:28031329,12545552
g1,1106:28249782,12545552
x1,1106:29988793,12545552
g1,1106:30207246,12545552
x1,1106:32902532,12545552
g1,1106:33193803,12545552
x1,1106:34766506,12545552
x1,1106:35128047,12545552
x1,1106:37879502,12545552
k1,1106:37890293,12545552:10791
)
(1,1107:13024788,12545552:0,0,127431
(1,1107:13024788,12545552:0,215040,0
g1,1107:13680148,12545552
g1,1107:38545653,12545552
(1,1107:38545653,12545552:655360,215040,0
k1,1107:38678767,12545552:133114
x1,1107:39201013,12545552
)
k1,1107:13024789,12545552:-26176224
)
)
(1,1107:13024788,13331984:24865505,455111,127431
x1,1107:13898604,13331984
x1,1106:15012718,13331984
g1,1106:15231171,13331984
x1,1106:17219099,13331984
g1,1106:17437552,13331984
x1,1106:19751342,13331984
g1,1106:19969795,13331984
x1,1106:20315681,13331984
x1,1106:22791493,13331984
g1,1106:23009946,13331984
x1,1106:24506355,13331984
g1,1106:24724808,13331984
x1,1106:26727301,13331984
g1,1106:26945754,13331984
x1,1106:29119369,13331984
g1,1106:29337822,13331984
x1,1106:29922186,13331984
g1,1106:30140639,13331984
x1,1106:31560588,13331984
g1,1106:31779041,13331984
x1,1106:33053356,13331984
g1,1106:33271809,13331984
x1,1106:33854353,13331984
g1,1106:34072806,13331984
x1,1106:36240961,13331984
k1,1106:37890293,13331984:1649332
)
(1,1107:13024788,13331984:0,0,127431
(1,1107:13024788,13331984:0,215040,0
g1,1107:13680148,13331984
g1,1107:38545653,13331984
(1,1107:38545653,13331984:655360,215040,0
k1,1107:38678767,13331984:133114
x1,1107:39201013,13331984
)
k1,1107:13024789,13331984:-26176224
)
)
(1,1107:13024788,14118416:24865505,455111,127431
x1,1107:17031595,14118416
x1,1106:17359276,14118416
x1,1106:17486707,14118416
g1,1106:17705160,14118416
x1,1106:18761021,14118416
g1,1106:18979474,14118416
x1,1106:19889698,14118416
g1,1106:20108151,14118416
x1,1106:22296328,14118416
g1,1106:22514781,14118416
x1,1106:23042712,14118416
g1,1106:23261165,14118416
x1,1106:24717524,14118416
x1,1106:25829819,14118416
g1,1106:26048272,14118416
x1,1106:28050765,14118416
g1,1106:28269218,14118416
x1,1106:31602462,14118416
g1,1106:31820915,14118416
x1,1106:33426551,14118416
g1,1106:33645004,14118416
x1,1106:34555228,14118416
g1,1106:34773681,14118416
x1,1106:36266450,14118416
x1,1106:36594131,14118416
g1,1106:36812584,14118416
x1,1106:37395128,14118416
k1,1106:37890293,14118416:495165
)
(1,1107:13024788,14118416:0,0,127431
(1,1107:13024788,14118416:0,215040,0
g1,1107:13680148,14118416
g1,1107:38545653,14118416
(1,1107:38545653,14118416:655360,215040,0
k1,1107:38678767,14118416:133114
x1,1107:39201013,14118416
)
k1,1107:13024789,14118416:-26176224
)
)
(1,1107:13024788,14904848:24865505,455111,127431
x1,1107:15131738,14904848
k1,1106:15349174,14904848:217436
x1,1106:17721947,14904848
k1,1106:17939383,14904848:217436
x1,1106:18961637,14904848
k1,1106:19179074,14904848:217437
x1,1106:19464520,14904848
x1,1106:21519368,14904848
k1,1106:21810300,14904848:290932
x1,1106:22229550,14904848
x1,1106:23675313,14904848
k1,1106:23892749,14904848:217436
x1,1106:24356599,14904848
x1,1106:25250038,14904848
k1,1106:25467474,14904848:217436
x1,1106:27290762,14904848
k1,1106:27508198,14904848:217436
x1,1106:29797119,14904848
k1,1106:30014556,14904848:217437
x1,1106:30549768,14904848
x1,1106:33066683,14904848
k1,1106:33284119,14904848:217436
x1,1106:36638114,14904848
k1,1106:36855550,14904848:217436
x1,1106:37890293,14904848
k1,1106:37890293,14904848:0
)
(1,1107:13024788,14904848:0,0,127431
(1,1107:13024788,14904848:0,215040,0
g1,1107:13680148,14904848
g1,1107:38545653,14904848
(1,1107:38545653,14904848:655360,215040,0
k1,1107:38678767,14904848:133114
x1,1107:39201013,14904848
)
k1,1107:13024789,14904848:-26176224
)
)
(1,1107:13024788,15691280:24865505,455111,127431
x1,1107:13570923,15691280
x1,1106:15409577,15691280
x1,1106:16301598,15691280
g1,1106:16520051,15691280
x1,1106:17794366,15691280
g1,1106:18012819,15691280
x1,1106:18595363,15691280
g1,1106:18813816,15691280
x1,1106:20801746,15691280
g1,1106:21020199,15691280
x1,1106:23313963,15691280
g1,1106:23532416,15691280
x1,1106:26064660,15691280
x1,1106:26337726,15691280
g1,1106:26556179,15691280
x1,1106:26920269,15691280
x1,1106:30091490,15691280
g1,1106:30309943,15691280
x1,1106:31365804,15691280
g1,1106:31584257,15691280
x1,1106:33586750,15691280
g1,1106:33805203,15691280
x1,1106:35172359,15691280
x1,1106:36592308,15691280
k1,1107:37177731,15691280:712563
k1,1107:37890293,15691280:712562
)
(1,1107:13024788,15691280:0,0,127431
(1,1107:13024788,15691280:0,215040,0
g1,1107:13680148,15691280
g1,1107:38545653,15691280
(1,1107:38545653,15691280:655360,215040,0
k1,1107:38678767,15691280:133114
x1,1107:39201013,15691280
)
k1,1107:13024789,15691280:-26176224
)
)
h1,1107:13024788,15691280:0,0,127431
(1,1109:13024788,17858516:24865505,655359,0
(1,1109:13024788,17858516:0,0,0
g1,1109:13024788,17858516
)
(1,1109:13024788,17858516:0,0,0
(1,1109:13024788,17858516:0,0,0
(1,1109:13024788,16678868:0,0,0
)
)
g1,1109:13024788,17858516
)
x1,1109:18103166,17858516
k1,1109:27996730,17858516:9893564
k1,1109:37890294,17858516:9893564
)
(1,1109:13024788,17858516:0,0,0
(1,1109:13024788,17858516:0,215040,0
g1,1109:13680148,17858516
g1,1109:38545653,17858516
(1,1109:38545653,17858516:655360,215040,0
k1,1109:38678767,17858516:133114
x1,1109:39201013,17858516
)
k1,1109:13024789,17858516:-26176224
)
)
h1,1109:13024788,17858516:0,0,0
(1,1112:13024788,19293935:24865505,455111,127431
x1,1112:14279149,19293935
g1,1111:14497602,19293935
x1,1111:16085034,19293935
g1,1111:16303487,19293935
x1,1111:19591215,19293935
g1,1111:19809668,19293935
x1,1111:22252709,19293935
g1,1111:22471162,19293935
x1,1111:23527023,19293935
g1,1111:23745476,19293935
x1,1111:25460337,19293935
g1,1111:25678790,19293935
x1,1111:26006471,19293935
g1,1111:26224924,19293935
x1,1111:30107940,19293935
x1,1111:30381006,19293935
g1,1111:30599459,19293935
x1,1111:31950231,19293935
g1,1111:32168684,19293935
x1,1111:32696615,19293935
g1,1111:32915068,19293935
x1,1111:34080155,19293935
x1,1111:35263446,19293935
g1,1111:35481899,19293935
x1,1111:37777485,19293935
k1,1111:37890293,19293935:112808
)
(1,1112:13024788,19293935:0,0,127431
(1,1112:13024788,19293935:0,215040,0
g1,1112:13680148,19293935
g1,1112:38545653,19293935
(1,1112:38545653,19293935:655360,215040,0
k1,1112:38678767,19293935:133114
x1,1112:39201013,19293935
)
k1,1112:13024789,19293935:-26176224
)
)
(1,1112:13024788,20080367:24865505,455111,127431
x1,1112:13898604,20080367
x1,1111:15012718,20080367
g1,1111:15231171,20080367
x1,1111:15813715,20080367
g1,1111:16032168,20080367
x1,1111:18036481,20080367
g1,1111:18254934,20080367
x1,1111:19698550,20080367
x1,1111:19971616,20080367
g1,1111:20190069,20080367
x1,1111:21233186,20080367
g1,1111:21451639,20080367
x1,1111:21997774,20080367
g1,1111:22216227,20080367
x1,1111:24000267,20080367
x1,1111:24495428,20080367
g1,1111:24713881,20080367
x1,1111:25988195,20080367
g1,1111:26206648,20080367
x1,1111:28704304,20080367
g1,1111:28922757,20080367
x1,1111:30417345,20080367
g1,1111:30635798,20080367
x1,1111:32791207,20080367
g1,1111:33082478,20080367
x1,1111:34212977,20080367
g1,1111:34431430,20080367
x1,1111:36297388,20080367
k1,1111:37890293,20080367:1592905
)
(1,1112:13024788,20080367:0,0,127431
(1,1112:13024788,20080367:0,215040,0
g1,1112:13680148,20080367
g1,1112:38545653,20080367
(1,1112:38545653,20080367:655360,215040,0
k1,1112:38678767,20080367:133114
x1,1112:39201013,20080367
)
k1,1112:13024789,20080367:-26176224
)
)
(1,1112:13024788,20866799:24865505,455111,127431
x1,1112:16561919,20866799
g1,1111:16780372,20866799
x1,1111:17981869,20866799
g1,1111:18200322,20866799
x1,1111:19183364,20866799
x1,1111:20621518,20866799
x1,1111:22154337,20866799
g1,1111:22372790,20866799
x1,1111:24124060,20866799
x1,1111:25161714,20866799
x1,1111:26767349,20866799
g1,1111:26985802,20866799
x1,1111:28769842,20866799
x1,1111:29592685,20866799
g1,1111:29811138,20866799
x1,1111:33146201,20866799
g1,1111:33364654,20866799
x1,1111:34496972,20866799
x1,1111:34824653,20866799
x1,1111:35461809,20866799
k1,1111:37890293,20866799:2428484
)
(1,1112:13024788,20866799:0,0,127431
(1,1112:13024788,20866799:0,215040,0
g1,1112:13680148,20866799
g1,1112:38545653,20866799
(1,1112:38545653,20866799:655360,215040,0
k1,1112:38678767,20866799:133114
x1,1112:39201013,20866799
)
k1,1112:13024789,20866799:-26176224
)
)
(1,1112:13024788,21653231:24865505,455111,127431
x1,1112:14776058,21653231
x1,1111:16035807,21653231
g1,1111:16254260,21653231
x1,1111:17537677,21653231
x1,1111:19535619,21653231
g1,1111:19754072,21653231
x1,1111:20809933,21653231
g1,1111:21028386,21653231
x1,1111:21519907,21653231
x1,1111:22807874,21653231
x1,1111:23849171,21653231
g1,1111:24067624,21653231
x1,1111:25432961,21653231
x1,1111:25962710,21653231
g1,1111:26181163,21653231
x1,1111:29570840,21653231
g1,1111:29789293,21653231
x1,1111:32321537,21653231
x1,1111:32594603,21653231
g1,1111:32813056,21653231
x1,1111:33177146,21653231
x1,1111:36530412,21653231
k1,1111:37890293,21653231:1450976
)
(1,1112:13024788,21653231:0,0,127431
(1,1112:13024788,21653231:0,215040,0
g1,1112:13680148,21653231
g1,1112:38545653,21653231
(1,1112:38545653,21653231:655360,215040,0
k1,1112:38678767,21653231:133114
x1,1112:39201013,21653231
)
k1,1112:13024789,21653231:-26176224
)
)
(1,1112:13024788,22439663:24865505,455111,127431
x1,1112:14814289,22439663
g1,1111:15032742,22439663
x1,1111:19003140,22439663
g1,1111:19221593,22439663
x1,1111:21697404,22439663
x1,1111:22025085,22439663
x1,1111:22152516,22439663
g1,1111:22370969,22439663
x1,1111:23426830,22439663
g1,1111:23645283,22439663
x1,1111:26162962,22439663
g1,1111:26381415,22439663
x1,1111:30495631,22439663
g1,1111:30714084,22439663
x1,1111:33353734,22439663
x1,1111:33481165,22439663
g1,1111:33772436,22439663
x1,1111:35450887,22439663
g1,1111:35669340,22439663
x1,1111:36543156,22439663
x1,1111:37657270,22439663
k1,1111:37890293,22439663:233023
)
(1,1112:13024788,22439663:0,0,127431
(1,1112:13024788,22439663:0,215040,0
g1,1112:13680148,22439663
g1,1112:38545653,22439663
(1,1112:38545653,22439663:655360,215040,0
k1,1112:38678767,22439663:133114
x1,1112:39201013,22439663
)
k1,1112:13024789,22439663:-26176224
)
)
(1,1112:13024788,23226095:24865505,455111,127431
x1,1112:15617105,23226095
x1,1111:16381694,23226095
g1,1111:16600147,23226095
x1,1111:17910871,23226095
x1,1111:20463140,23226095
g1,1111:20681593,23226095
x1,1111:21992315,23226095
g1,1111:22210768,23226095
x1,1111:24506354,23226095
g1,1111:24724807,23226095
x1,1111:25600442,23226095
x1,1111:28573232,23226095
g1,1111:28791685,23226095
x1,1111:31815452,23226095
g1,1111:32033905,23226095
x1,1111:33198992,23226095
x1,1111:34382283,23226095
g1,1111:34600736,23226095
x1,1111:36896322,23226095
k1,1111:37890293,23226095:993971
)
(1,1112:13024788,23226095:0,0,127431
(1,1112:13024788,23226095:0,215040,0
g1,1112:13680148,23226095
g1,1112:38545653,23226095
(1,1112:38545653,23226095:655360,215040,0
k1,1112:38678767,23226095:133114
x1,1112:39201013,23226095
)
k1,1112:13024789,23226095:-26176224
)
)
(1,1112:13024788,24012527:24865505,455111,127431
x1,1112:15283965,24012527
x1,1111:16361669,24012527
g1,1111:16580122,24012527
x1,1111:17635983,24012527
g1,1111:17854436,24012527
x1,1111:20155481,24012527
g1,1111:20373934,24012527
x1,1111:23148297,24012527
g1,1111:23366750,24012527
x1,1111:25150790,24012527
x1,1111:25973633,24012527
g1,1111:26192086,24012527
x1,1111:27140540,24012527
x1,1111:28342037,24012527
g1,1111:28560490,24012527
x1,1111:31895553,24012527
g1,1111:32114006,24012527
x1,1111:34171113,24012527
x1,1111:34444179,24012527
g1,1111:34662632,24012527
x1,1111:35447246,24012527
g1,1111:35665699,24012527
x1,1111:37668192,24012527
k1,1111:37890293,24012527:222101
)
(1,1112:13024788,24012527:0,0,127431
(1,1112:13024788,24012527:0,215040,0
g1,1112:13680148,24012527
g1,1112:38545653,24012527
(1,1112:38545653,24012527:655360,215040,0
k1,1112:38678767,24012527:133114
x1,1112:39201013,24012527
)
k1,1112:13024789,24012527:-26176224
)
)
(1,1112:13024788,24798959:24865505,455111,127431
x1,1112:14056430,24798959
g1,1111:14274883,24798959
x1,1111:17899140,24798959
g1,1111:18117593,24798959
x1,1111:19818991,24798959
g1,1111:20037444,24798959
x1,1111:20919653,24798959
x1,1111:21987100,24798959
g1,1111:22205553,24798959
x1,1111:23969970,24798959
x1,1111:24203825,24798959
g1,1111:24422278,24798959
x1,1111:24782363,24798959
x1,1111:27900902,24798959
g1,1111:28192173,24798959
x1,1111:29308435,24798959
g1,1111:29526888,24798959
x1,1111:30502717,24798959
x1,1111:32252930,24798959
x1,1111:32576806,24798959
g1,1111:32795259,24798959
x1,1111:33317383,24798959
g1,1111:33535836,24798959
x1,1111:35267842,24798959
x1,1111:36293882,24798959
x1,1111:37881855,24798959
k1,1111:37890293,24798959:8438
)
(1,1112:13024788,24798959:0,0,127431
(1,1112:13024788,24798959:0,215040,0
g1,1112:13680148,24798959
g1,1112:38545653,24798959
(1,1112:38545653,24798959:655360,215040,0
k1,1112:38678767,24798959:133114
x1,1112:39201013,24798959
)
k1,1112:13024789,24798959:-26176224
)
)
(1,1112:13024788,25585391:24865505,455111,127431
x1,1112:13898604,25585391
x1,1111:15012718,25585391
g1,1111:15231171,25585391
x1,1111:16840446,25585391
g1,1111:17058899,25585391
x1,1111:18389648,25585391
g1,1111:18608101,25585391
x1,1111:19957053,25585391
g1,1111:20175506,25585391
x1,1111:21668275,25585391
x1,1111:21995956,25585391
g1,1111:22214409,25585391
x1,1111:22796953,25585391
g1,1111:23015406,25585391
x1,1111:25165355,25585391
g1,1111:25383808,25585391
x1,1111:27914232,25585391
g1,1111:28132685,25585391
x1,1111:29406999,25585391
x1,1111:31010814,25585391
g1,1111:31229267,25585391
x1,1111:31775402,25585391
x1,1111:34566148,25585391
g1,1111:34784601,25585391
x1,1111:36677869,25585391
k1,1111:37890293,25585391:1212424
)
(1,1112:13024788,25585391:0,0,127431
(1,1112:13024788,25585391:0,215040,0
g1,1112:13680148,25585391
g1,1112:38545653,25585391
(1,1112:38545653,25585391:655360,215040,0
k1,1112:38678767,25585391:133114
x1,1112:39201013,25585391
)
k1,1112:13024789,25585391:-26176224
)
)
(1,1112:13024788,26371823:24865505,455111,127431
x1,1112:13388878,26371823
x1,1111:14390125,26371823
x1,1111:16175986,26371823
g1,1111:16394439,26371823
x1,1111:20219202,26371823
g1,1111:20437655,26371823
x1,1111:21493516,26371823
g1,1111:21711969,26371823
x1,1111:23714462,26371823
g1,1111:23932915,26371823
x1,1111:24278801,26371823
x1,1111:26432391,26371823
g1,1111:26650844,26371823
x1,1111:27852341,26371823
g1,1111:28070794,26371823
x1,1111:30366379,26371823
g1,1111:30584832,26371823
x1,1111:31495056,26371823
g1,1111:31713509,26371823
x1,1111:32259644,26371823
x1,1111:34100116,26371823
g1,1111:34318569,26371823
x1,1111:37673656,26371823
k1,1111:37890293,26371823:216637
)
(1,1112:13024788,26371823:0,0,127431
(1,1112:13024788,26371823:0,215040,0
g1,1112:13680148,26371823
g1,1112:38545653,26371823
(1,1112:38545653,26371823:655360,215040,0
k1,1112:38678767,26371823:133114
x1,1112:39201013,26371823
)
k1,1112:13024789,26371823:-26176224
)
)
(1,1112:13024788,27158255:24865505,455111,127431
x1,1112:13388878,27158255
x1,1111:13953217,27158255
x1,1111:14408328,27158255
x1,1111:15336755,27158255
g1,1111:15555208,27158255
x1,1111:18052864,27158255
g1,1111:18271317,27158255
x1,1111:19327178,27158255
g1,1111:19545631,27158255
x1,1111:21624581,27158255
x1,1111:21952262,27158255
x1,1111:23923807,27158255
g1,1111:24142260,27158255
x1,1111:26556172,27158255
k1,1112:32159663,27158255:5730631
k1,1112:37890293,27158255:5730630
)
(1,1112:13024788,27158255:0,0,127431
(1,1112:13024788,27158255:0,215040,0
g1,1112:13680148,27158255
g1,1112:38545653,27158255
(1,1112:38545653,27158255:655360,215040,0
k1,1112:38678767,27158255:133114
x1,1112:39201013,27158255
)
k1,1112:13024789,27158255:-26176224
)
)
h1,1112:13024788,27158255:0,0,127431
(1,1114:13024788,27944687:24865505,455111,127431
h1,1113:13024788,27944687:932339,0,0
x1,1113:14439309,27944687
k1,1113:14657250,27944687:217941
x1,1113:14996564,27944687
x1,1113:15603410,27944687
k1,1113:15821352,27944687:217942
x1,1113:16785716,27944687
x1,1113:19269502,27944687
k1,1113:19487444,27944687:217942
x1,1113:20005344,27944687
k1,1113:20223286,27944687:217942
x1,1113:21262656,27944687
k1,1113:21480597,27944687:217941
x1,1113:21944920,27944687
x1,1113:22839290,27944687
k1,1113:23057232,27944687:217942
x1,1113:23489409,27944687
k1,1113:23707351,27944687:217942
x1,1113:24600281,27944687
k1,1113:24818223,27944687:217942
x1,1113:25353981,27944687
x1,1113:27873484,27944687
k1,1113:28091426,27944687:217942
x1,1113:28609326,27944687
k1,1113:28827267,27944687:217941
x1,1113:31988239,27944687
k1,1113:32206181,27944687:217942
x1,1113:34547444,27944687
k1,1113:34765386,27944687:217942
x1,1113:35301144,27944687
x1,1113:37890293,27944687
k1,1113:37890293,27944687:0
)
(1,1114:13024788,27944687:0,0,127431
(1,1114:13024788,27944687:0,215040,0
g1,1114:13680148,27944687
g1,1114:38545653,27944687
(1,1114:38545653,27944687:655360,215040,0
k1,1114:38678767,27944687:133114
x1,1114:39201013,27944687
)
k1,1114:13024789,27944687:-26176224
)
)
(1,1114:13024788,28731119:24865505,491520,163840
x1,1114:14677537,28731119
g1,1113:14895990,28731119
x1,1113:15733395,28731119
x1,1113:19163118,28731119
x1,1113:21657133,28731119
g1,1113:21875586,28731119
x1,1113:23668728,28731119
g1,1113:23887181,28731119
x1,1113:26508628,28731119
g1,1113:26727081,28731119
x1,1113:28911621,28731119
x1,1113:29184687,28731119
g1,1113:29403140,28731119
x1,1113:33329849,28731119
g1,1113:33548302,28731119
x1,1113:34604163,28731119
g1,1113:34822616,28731119
x1,1113:36515633,28731119
k1,1113:37890293,28731119:1374660
)
(1,1114:13024788,28731119:0,0,163840
(1,1114:13024788,28731119:0,215040,0
g1,1114:13680148,28731119
g1,1114:38545653,28731119
(1,1114:38545653,28731119:655360,215040,0
k1,1114:38678767,28731119:133114
x1,1114:39201013,28731119
)
k1,1114:13024789,28731119:-26176224
)
)
(1,1114:13024788,29517551:24865505,491520,163840
x1,1114:13940256,29517551
x1,1113:14759458,29517551
g1,1113:14977911,29517551
x1,1113:15578659,29517551
x1,1113:18695265,29517551
g1,1113:18913718,29517551
x1,1113:19842147,29517551
x1,1113:20697758,29517551
g1,1113:20916211,29517551
x1,1113:23250026,29517551
g1,1113:23468479,29517551
x1,1113:29434090,29517551
x1,1113:29779975,29517551
g1,1113:29998428,29517551
x1,1113:30946882,29517551
x1,1113:32476059,29517551
g1,1113:32694512,29517551
x1,1113:35760147,29517551
x1,1113:35996805,29517551
g1,1113:36215258,29517551
x1,1113:37271119,29517551
k1,1113:37890293,29517551:619174
)
(1,1114:13024788,29517551:0,0,163840
(1,1114:13024788,29517551:0,215040,0
g1,1114:13680148,29517551
g1,1114:38545653,29517551
(1,1114:38545653,29517551:655360,215040,0
k1,1114:38678767,29517551:133114
x1,1114:39201013,29517551
)
k1,1114:13024789,29517551:-26176224
)
)
(1,1114:13024788,30303983:24865505,455111,127431
x1,1114:13570923,30303983
x1,1113:16687529,30303983
g1,1113:16905982,30303983
x1,1113:18584436,30303983
x1,1113:19079597,30303983
g1,1113:19298050,30303983
x1,1113:19844185,30303983
x1,1113:20408524,30303983
g1,1113:20626977,30303983
x1,1113:21500793,30303983
x1,1113:22356404,30303983
g1,1113:22574857,30303983
x1,1113:25893534,30303983
g1,1113:26184805,30303983
x1,1113:26994906,30303983
g1,1113:27213359,30303983
x1,1113:30344531,30303983
g1,1113:30562984,30303983
x1,1113:30927074,30303983
x1,1113:31891913,30303983
g1,1113:32110366,30303983
x1,1113:33821589,30303983
g1,1113:34040042,30303983
x1,1113:36026151,30303983
k1,1113:37890293,30303983:1864142
)
(1,1114:13024788,30303983:0,0,127431
(1,1114:13024788,30303983:0,215040,0
g1,1114:13680148,30303983
g1,1114:38545653,30303983
(1,1114:38545653,30303983:655360,215040,0
k1,1114:38678767,30303983:133114
x1,1114:39201013,30303983
)
k1,1114:13024789,30303983:-26176224
)
)
(1,1114:13024788,31090415:24865505,455111,127431
x1,1114:14110504,31090415
x1,1113:16229567,31090415
k1,1113:16447162,31090415:217595
x1,1113:17496687,31090415
k1,1113:17714283,31090415:217596
x1,1113:18220951,31090415
x1,1113:19216300,31090415
k1,1113:19434067,31090415:217767
x1,1113:20812922,31090415
x1,1113:21431779,31090415
x1,1113:22879508,31090415
k1,1113:23097104,31090415:217596
x1,1113:25961583,31090415
k1,1113:26179350,31090415:217767
x1,1113:27630587,31090415
k1,1113:27848182,31090415:217595
x1,1113:29621517,31090415
x1,1113:30258579,31090415
k1,1113:30476175,31090415:217596
x1,1113:32584270,31090415
k1,1113:32801865,31090415:217595
x1,1113:33706627,31090415
k1,1113:33924223,31090415:217596
x1,1113:35880320,31090415
k1,1113:36097915,31090415:217595
x1,1113:37581726,31090415
x1,1113:37907332,31090415
k1,1113:37890293,31090415:0
)
(1,1114:13024788,31090415:0,0,127431
(1,1114:13024788,31090415:0,215040,0
g1,1114:13680148,31090415
g1,1114:38545653,31090415
(1,1114:38545653,31090415:655360,215040,0
k1,1114:38678767,31090415:133114
x1,1114:39201013,31090415
)
k1,1114:13024789,31090415:-26176224
)
)
(1,1114:13024788,31876847:24865505,455111,127431
x1,1114:13388878,31876847
x1,1113:13734764,31876847
x1,1113:14390126,31876847
g1,1113:14608579,31876847
x1,1113:16794936,31876847
g1,1113:17013389,31876847
x1,1113:18214886,31876847
g1,1113:18433339,31876847
x1,1113:19871494,31876847
g1,1113:20089947,31876847
x1,1113:21182217,31876847
x1,1113:22405557,31876847
g1,1113:22624010,31876847
x1,1113:24626503,31876847
g1,1113:24844956,31876847
x1,1113:27357177,31876847
g1,1113:27575630,31876847
x1,1113:28103561,31876847
g1,1113:28322014,31876847
x1,1113:32043010,31876847
g1,1113:32261463,31876847
x1,1113:33426550,31876847
x1,1113:34609841,31876847
g1,1113:34828294,31876847
x1,1113:37123880,31876847
k1,1113:37890293,31876847:766413
)
(1,1114:13024788,31876847:0,0,127431
(1,1114:13024788,31876847:0,215040,0
g1,1114:13680148,31876847
g1,1114:38545653,31876847
(1,1114:38545653,31876847:655360,215040,0
k1,1114:38678767,31876847:133114
x1,1114:39201013,31876847
)
k1,1114:13024789,31876847:-26176224
)
)
(1,1114:13024788,32663279:24865505,455111,127431
x1,1114:13888993,32663279
x1,1113:15171095,32663279
g1,1113:15462366,32663279
x1,1113:16578628,32663279
g1,1113:16797081,32663279
x1,1113:17769310,32663279
x1,1113:18093186,32663279
x1,1113:20165270,32663279
g1,1113:20383723,32663279
x1,1113:20905847,32663279
g1,1113:21124300,32663279
x1,1113:23342424,32663279
g1,1113:23560877,32663279
x1,1113:23920962,32663279
x1,1113:24479294,32663279
x1,1113:24929199,32663279
x1,1113:25847213,32663279
g1,1113:26065666,32663279
x1,1113:29056175,32663279
g1,1113:29274628,32663279
x1,1113:31258697,32663279
g1,1113:31477150,32663279
x1,1113:34260602,32663279
g1,1113:34479055,32663279
x1,1113:35523302,32663279
g1,1113:35741755,32663279
x1,1113:36605960,32663279
x1,1113:37886261,32663279
k1,1113:37890293,32663279:4032
)
(1,1114:13024788,32663279:0,0,127431
(1,1114:13024788,32663279:0,215040,0
g1,1114:13680148,32663279
g1,1114:38545653,32663279
(1,1114:38545653,32663279:655360,215040,0
k1,1114:38678767,32663279:133114
x1,1114:39201013,32663279
)
k1,1114:13024789,32663279:-26176224
)
)
(1,1114:13024788,33449711:24865505,455111,127431
x1,1114:14219584,33449711
g1,1113:14438037,33449711
x1,1113:15275442,33449711
x1,1113:17427211,33449711
g1,1113:17645664,33449711
x1,1113:20931572,33449711
g1,1113:21150025,33449711
x1,1113:24117355,33449711
g1,1113:24335808,33449711
x1,1113:24881943,33449711
g1,1113:25100396,33449711
x1,1113:26301892,33449711
x1,1113:27758251,33449711
g1,1113:27976704,33449711
x1,1113:29019821,33449711
g1,1113:29238274,33449711
x1,1113:31337251,33449711
g1,1113:31555704,33449711
x1,1113:33048471,33449711
g1,1113:33266924,33449711
x1,1113:34177148,33449711
g1,1113:34395601,33449711
x1,1113:37271912,33449711
k1,1113:37890293,33449711:618381
)
(1,1114:13024788,33449711:0,0,127431
(1,1114:13024788,33449711:0,215040,0
g1,1114:13680148,33449711
g1,1114:38545653,33449711
(1,1114:38545653,33449711:655360,215040,0
k1,1114:38678767,33449711:133114
x1,1114:39201013,33449711
)
k1,1114:13024789,33449711:-26176224
)
)
(1,1114:13024788,34236143:24865505,455111,127431
x1,1114:13388878,34236143
x1,1113:15373166,34236143
g1,1113:15591619,34236143
x1,1113:19205209,34236143
g1,1113:19423662,34236143
x1,1113:20317502,34236143
x1,1113:21755655,34236143
g1,1113:21974108,34236143
x1,1113:22338198,34236143
x1,1113:22665879,34236143
g1,1113:22884332,34236143
x1,1113:24677474,34236143
g1,1113:24895927,34236143
x1,1113:25951788,34236143
g1,1113:26170241,34236143
x1,1113:27863258,34236143
g1,1113:28081711,34236143
x1,1113:29902159,34236143
g1,1113:30120612,34236143
x1,1113:31542382,34236143
g1,1113:31760835,34236143
x1,1113:32124925,34236143
x1,1113:35279761,34236143
g1,1113:35498214,34236143
x1,1113:36541331,34236143
k1,1113:37890293,34236143:1366001
)
(1,1114:13024788,34236143:0,0,127431
(1,1114:13024788,34236143:0,215040,0
g1,1114:13680148,34236143
g1,1114:38545653,34236143
(1,1114:38545653,34236143:655360,215040,0
k1,1114:38678767,34236143:133114
x1,1114:39201013,34236143
)
k1,1114:13024789,34236143:-26176224
)
)
(1,1114:13024788,35022575:24865505,403098,0
x1,1114:15879248,35022575
x1,1113:16297951,35022575
k1,1114:27030552,35022575:10859741
k1,1114:37890293,35022575:10859741
)
(1,1114:13024788,35022575:0,0,0
(1,1114:13024788,35022575:0,215040,0
g1,1114:13680148,35022575
g1,1114:38545653,35022575
(1,1114:38545653,35022575:655360,215040,0
k1,1114:38678767,35022575:133114
x1,1114:39201013,35022575
)
k1,1114:13024789,35022575:-26176224
)
)
h1,1114:13024788,35022575:0,0,0
(1,1116:13024788,35809007:24865505,455111,127431
h1,1115:13024788,35809007:932339,0,0
x1,1115:15085804,35809007
g1,1115:15304257,35809007
x1,1115:17547051,35809007
g1,1115:17765504,35809007
x1,1115:19243708,35809007
g1,1115:19462161,35809007
x1,1115:22141862,35809007
x1,1115:22378520,35809007
g1,1115:22596973,35809007
x1,1115:26059467,35809007
g1,1115:26277920,35809007
x1,1115:27062534,35809007
g1,1115:27280987,35809007
x1,1115:29283480,35809007
g1,1115:29501933,35809007
x1,1115:31943153,35809007
g1,1115:32234424,35809007
x1,1115:33276631,35809007
x1,1115:33913787,35809007
g1,1115:34132240,35809007
x1,1115:35333737,35809007
g1,1115:35552190,35809007
x1,1115:36995806,35809007
x1,1115:37268872,35809007
k1,1115:37890293,35809007:621421
)
(1,1116:13024788,35809007:0,0,127431
(1,1116:13024788,35809007:0,215040,0
g1,1116:13680148,35809007
g1,1116:38545653,35809007
(1,1116:38545653,35809007:655360,215040,0
k1,1116:38678767,35809007:133114
x1,1116:39201013,35809007
)
k1,1116:13024789,35809007:-26176224
)
)
(1,1116:13024788,36595439:24865505,455111,127431
x1,1116:15251196,36595439
g1,1115:15469649,36595439
x1,1115:15797330,36595439
g1,1115:16015783,36595439
x1,1115:18054686,36595439
g1,1115:18273139,36595439
x1,1115:19805955,36595439
g1,1115:20024408,36595439
x1,1115:20552339,36595439
g1,1115:20770792,36595439
x1,1115:22482015,36595439
g1,1115:22700468,36595439
x1,1115:25032464,36595439
x1,1115:25360145,36595439
g1,1115:25578598,36595439
x1,1115:26634459,36595439
g1,1115:26852912,36595439
x1,1115:28272862,36595439
x1,1115:29621814,36595439
g1,1115:29840267,36595439
x1,1115:32137674,36595439
x1,1115:32465355,36595439
x1,1115:32592786,36595439
g1,1115:32811239,36595439
x1,1115:33721463,36595439
g1,1115:33939916,36595439
x1,1115:35742161,36595439
k1,1115:37890293,36595439:2172380
)
(1,1116:13024788,36595439:0,0,127431
(1,1116:13024788,36595439:0,215040,0
g1,1116:13680148,36595439
g1,1116:38545653,36595439
(1,1116:38545653,36595439:655360,215040,0
k1,1116:38678767,36595439:133114
x1,1116:39201013,36595439
)
k1,1116:13024789,36595439:-26176224
)
)
(1,1116:13024788,37381871:24865505,455111,127431
x1,1116:14226284,37381871
x1,1115:16774913,37381871
g1,1115:16993366,37381871
x1,1115:17521297,37381871
g1,1115:17739750,37381871
x1,1115:19196109,37381871
x1,1115:20239226,37381871
g1,1115:20457679,37381871
x1,1115:22241719,37381871
x1,1115:22736880,37381871
g1,1115:22955333,37381871
x1,1115:24229647,37381871
g1,1115:24448100,37381871
x1,1115:26945756,37381871
g1,1115:27164209,37381871
x1,1115:28658797,37381871
g1,1115:28877250,37381871
x1,1115:30850614,37381871
g1,1115:31069067,37381871
x1,1115:32603705,37381871
g1,1115:32822158,37381871
x1,1115:35013978,37381871
x1,1115:35942407,37381871
k1,1115:37890293,37381871:1947886
)
(1,1116:13024788,37381871:0,0,127431
(1,1116:13024788,37381871:0,215040,0
g1,1116:13680148,37381871
g1,1116:38545653,37381871
(1,1116:38545653,37381871:655360,215040,0
k1,1116:38678767,37381871:133114
x1,1116:39201013,37381871
)
k1,1116:13024789,37381871:-26176224
)
)
(1,1116:13024788,38168303:24865505,455111,127431
x1,1116:14077482,38168303
x1,1115:16823612,38168303
k1,1115:17041778,38168303:218166
x1,1115:17824038,38168303
k1,1115:18042203,38168303:218165
x1,1115:20403500,38168303
k1,1115:20621666,38168303:218166
x1,1115:21875822,38168303
x1,1115:22511012,38168303
x1,1115:23799599,38168303
k1,1115:24090774,38168303:291175
x1,1115:25216065,38168303
k1,1115:25434231,38168303:218166
x1,1115:26595823,38168303
x1,1115:28937104,38168303
k1,1115:29155269,38168303:218165
x1,1115:29681616,38168303
k1,1115:29899782,38168303:218166
x1,1115:31133975,38168303
k1,1115:31352140,38168303:218165
x1,1115:33840486,38168303
x1,1115:33967371,38168303
k1,1115:34185594,38168303:218223
x1,1115:34693791,38168303
x1,1115:35147482,38168303
k1,1115:35365648,38168303:218166
x1,1115:37890293,38168303
k1,1115:37890293,38168303:0
)
(1,1116:13024788,38168303:0,0,127431
(1,1116:13024788,38168303:0,215040,0
g1,1116:13680148,38168303
g1,1116:38545653,38168303
(1,1116:38545653,38168303:655360,215040,0
k1,1116:38678767,38168303:133114
x1,1116:39201013,38168303
)
k1,1116:13024789,38168303:-26176224
)
)
(1,1116:13024788,38954735:24865505,455111,127431
x1,1116:15081895,38954735
x1,1115:15209326,38954735
g1,1115:15427779,38954735
x1,1115:16483640,38954735
g1,1115:16702093,38954735
x1,1115:18815633,38954735
x1,1115:19052291,38954735
g1,1115:19270744,38954735
x1,1115:19816879,38954735
x1,1115:23261167,38954735
x1,1115:23588848,38954735
g1,1115:23807301,38954735
x1,1115:24353436,38954735
g1,1115:24571889,38954735
x1,1115:25520343,38954735
g1,1115:25738796,38954735
x1,1115:26102886,38954735
x1,1115:27144181,38954735
x1,1115:27508271,38954735
x1,1115:30278995,38954735
g1,1115:30497448,38954735
x1,1115:31371264,38954735
x1,1115:32485378,38954735
g1,1115:32703831,38954735
x1,1115:33923533,38954735
x1,1115:34455102,38954735
g1,1115:34673555,38954735
x1,1115:36129914,38954735
k1,1115:37890293,38954735:1760379
)
(1,1116:13024788,38954735:0,0,127431
(1,1116:13024788,38954735:0,215040,0
g1,1116:13680148,38954735
g1,1116:38545653,38954735
(1,1116:38545653,38954735:655360,215040,0
k1,1116:38678767,38954735:133114
x1,1116:39201013,38954735
)
k1,1116:13024789,38954735:-26176224
)
)
(1,1116:13024788,39741167:24865505,455111,127431
x1,1116:15236028,39741167
k1,1115:15454298,39741167:218270
x1,1115:16234205,39741167
k1,1115:16452474,39741167:218269
x1,1115:16995332,39741167
x1,1115:19548464,39741167
k1,1115:19766734,39741167:218270
x1,1115:20309592,39741167
x1,1115:20870436,39741167
k1,1115:21088706,39741167:218270
x1,1115:22357182,39741167
x1,1115:23623850,39741167
k1,1115:23842120,39741167:218270
x1,1115:25832598,39741167
k1,1115:26050867,39741167:218269
x1,1115:28298296,39741167
k1,1115:28516566,39741167:218270
x1,1115:29859233,39741167
x1,1115:30711630,39741167
k1,1115:30929900,39741167:218270
x1,1115:33130282,39741167
k1,1115:33348552,39741167:218270
x1,1115:33891410,39741167
k1,1115:34109679,39741167:218269
x1,1115:34471584,39741167
x1,1115:35430743,39741167
k1,1115:35649013,39741167:218270
x1,1115:37914541,39741167
k1,1115:37890293,39741167:0
)
(1,1116:13024788,39741167:0,0,127431
(1,1116:13024788,39741167:0,215040,0
g1,1116:13680148,39741167
g1,1116:38545653,39741167
(1,1116:38545653,39741167:655360,215040,0
k1,1116:38678767,39741167:133114
x1,1116:39201013,39741167
)
k1,1116:13024789,39741167:-26176224
)
)
(1,1116:13024788,40527599:24865505,455111,127431
x1,1116:14191694,40527599
g1,1115:14410147,40527599
x1,1115:15466008,40527599
g1,1115:15684461,40527599
x1,1115:16307054,40527599
x1,1115:17854435,40527599
x1,1115:18182116,40527599
g1,1115:18400569,40527599
x1,1115:21333313,40527599
g1,1115:21551766,40527599
x1,1115:23925630,40527599
g1,1115:24144083,40527599
x1,1115:24730267,40527599
g1,1115:24948720,40527599
x1,1115:25422036,40527599
x1,1115:26059192,40527599
g1,1115:26277645,40527599
x1,1115:26863829,40527599
g1,1115:27082282,40527599
x1,1115:27446372,40527599
x1,1115:30377296,40527599
x1,1115:31196498,40527599
x1,1115:31651609,40527599
g1,1115:31870062,40527599
x1,1115:34496967,40527599
g1,1115:34715420,40527599
x1,1115:36990983,40527599
x1,1115:37704597,40527599
k1,1115:37890293,40527599:312836
)
(1,1116:13024788,40527599:0,0,127431
(1,1116:13024788,40527599:0,215040,0
g1,1116:13680148,40527599
g1,1116:38545653,40527599
(1,1116:38545653,40527599:655360,215040,0
k1,1116:38678767,40527599:133114
x1,1116:39201013,40527599
)
k1,1116:13024789,40527599:-26176224
)
)
(1,1116:13024788,41314031:24865505,455111,127431
x1,1116:14679646,41314031
g1,1115:14898099,41314031
x1,1115:15771915,41314031
x1,1115:16886029,41314031
g1,1115:17104482,41314031
x1,1115:17723435,41314031
x1,1115:18327823,41314031
g1,1115:18546276,41314031
x1,1115:19494730,41314031
x1,1115:20659817,41314031
g1,1115:20878270,41314031
x1,1115:21205951,41314031
g1,1115:21424404,41314031
x1,1115:23117422,41314031
g1,1115:23335875,41314031
x1,1115:24646599,41314031
x1,1115:25101710,41314031
x1,1115:25411186,41314031
x1,1115:25738867,41314031
g1,1115:25957320,41314031
x1,1115:26741934,41314031
g1,1115:26960387,41314031
x1,1115:27961634,41314031
x1,1115:29982332,41314031
g1,1115:30200785,41314031
x1,1115:31622555,41314031
g1,1115:31841008,41314031
x1,1115:34245819,41314031
g1,1115:34464272,41314031
x1,1115:35520133,41314031
k1,1115:37890293,41314031:2370160
)
(1,1116:13024788,41314031:0,0,127431
(1,1116:13024788,41314031:0,215040,0
g1,1116:13680148,41314031
g1,1116:38545653,41314031
(1,1116:38545653,41314031:655360,215040,0
k1,1116:38678767,41314031:133114
x1,1116:39201013,41314031
)
k1,1116:13024789,41314031:-26176224
)
)
(1,1116:13024788,42100463:24865505,455111,127431
x1,1116:16931835,42100463
k1,1115:17144056,42100463:212221
x1,1115:18376827,42100463
x1,1115:19000876,42100463
x1,1115:20088776,42100463
k1,1115:20300997,42100463:212221
x1,1115:22912829,42100463
k1,1115:23125050,42100463:212221
x1,1115:25123174,42100463
k1,1115:25335395,42100463:212221
x1,1115:26584223,42100463
k1,1115:26796443,42100463:212220
x1,1115:28473440,42100463
k1,1115:28685661,42100463:212221
x1,1115:30434020,42100463
k1,1115:30646241,42100463:212221
x1,1115:33151031,42100463
k1,1115:33363252,42100463:212221
x1,1115:33880624,42100463
x1,1115:35436670,42100463
k1,1115:35648891,42100463:212221
x1,1115:36326826,42100463
k1,1115:36539047,42100463:212221
x1,1115:37914541,42100463
k1,1115:37890293,42100463:0
)
(1,1116:13024788,42100463:0,0,127431
(1,1116:13024788,42100463:0,215040,0
g1,1116:13680148,42100463
g1,1116:38545653,42100463
(1,1116:38545653,42100463:655360,215040,0
k1,1116:38678767,42100463:133114
x1,1116:39201013,42100463
)
k1,1116:13024789,42100463:-26176224
)
)
(1,1116:13024788,42886895:24865505,455111,127431
x1,1116:15617107,42886895
g1,1115:15835560,42886895
x1,1115:16891421,42886895
g1,1115:17109874,42886895
x1,1115:17473964,42886895
x1,1115:20628800,42886895
g1,1115:20847253,42886895
x1,1115:24233288,42886895
x1,1115:24469946,42886895
g1,1115:24688399,42886895
x1,1115:25216330,42886895
g1,1115:25434783,42886895
x1,1115:27184234,42886895
x1,1115:27511915,42886895
x1,1115:29483460,42886895
g1,1115:29701913,42886895
x1,1115:30757774,42886895
g1,1115:30976227,42886895
x1,1115:34400491,42886895
g1,1115:34618944,42886895
x1,1115:37032856,42886895
k1,1116:37398005,42886895:492289
k1,1116:37890293,42886895:492288
)
(1,1116:13024788,42886895:0,0,127431
(1,1116:13024788,42886895:0,215040,0
g1,1116:13680148,42886895
g1,1116:38545653,42886895
(1,1116:38545653,42886895:655360,215040,0
k1,1116:38678767,42886895:133114
x1,1116:39201013,42886895
)
k1,1116:13024789,42886895:-26176224
)
)
h1,1116:13024788,42886895:0,0,127431
(1,1118:13024788,43673327:24865505,455111,0
h1,1117:13024788,43673327:932339,0,0
x1,1117:14384933,43673327
x1,1117:15861316,43673327
g1,1117:16079769,43673327
x1,1117:18053132,43673327
x1,1117:18399017,43673327
g1,1117:18617470,43673327
x1,1117:20477969,43673327
g1,1117:20696422,43673327
x1,1117:21224353,43673327
x1,1117:22156422,43673327
g1,1117:22374875,43673327
x1,1117:23066646,43673327
g1,1117:23285099,43673327
x1,1117:25273029,43673327
g1,1117:25491482,43673327
x1,1117:28278588,43673327
x1,1117:28515246,43673327
g1,1117:28733699,43673327
x1,1117:29789560,43673327
g1,1117:30008013,43673327
x1,1117:32321803,43673327
g1,1117:32540256,43673327
x1,1117:32886142,43673327
x1,1117:35361954,43673327
g1,1117:35580407,43673327
x1,1117:36108338,43673327
g1,1117:36326791,43673327
x1,1117:37786789,43673327
k1,1117:37890293,43673327:103504
)
(1,1118:13024788,43673327:0,0,0
(1,1118:13024788,43673327:0,215040,0
g1,1118:13680148,43673327
g1,1118:38545653,43673327
(1,1118:38545653,43673327:655360,215040,0
k1,1118:38678767,43673327:133114
x1,1118:39201013,43673327
)
k1,1118:13024789,43673327:-26176224
)
)
(1,1118:13024788,44459759:24865505,455111,127431
x1,1118:15557032,44459759
x1,1117:15830098,44459759
g1,1117:16048551,44459759
x1,1117:16631095,44459759
x1,1117:17417529,44459759
g1,1117:17635982,44459759
x1,1117:19356304,44459759
g1,1117:19574757,44459759
x1,1117:20466778,44459759
x1,1117:21546301,44459759
g1,1117:21764754,44459759
x1,1117:23767247,44459759
g1,1117:23985700,44459759
x1,1117:24641061,44459759
x1,1117:27300737,44459759
x1,1117:27977943,44459759
g1,1117:28269214,44459759
x1,1117:29962231,44459759
g1,1117:30180684,44459759
x1,1117:31129138,44459759
g1,1117:31347591,44459759
x1,1117:32221407,44459759
x1,1117:33335521,44459759
g1,1117:33553974,44459759
x1,1117:37455195,44459759
k1,1117:37890293,44459759:435098
)
(1,1118:13024788,44459759:0,0,127431
(1,1118:13024788,44459759:0,215040,0
g1,1118:13680148,44459759
g1,1118:38545653,44459759
(1,1118:38545653,44459759:655360,215040,0
k1,1118:38678767,44459759:133114
x1,1118:39201013,44459759
)
k1,1118:13024789,44459759:-26176224
)
)
(1,1118:13024788,45246191:24865505,455111,127431
x1,1118:14814289,45246191
g1,1117:15032742,45246191
x1,1117:15396832,45246191
x1,1117:18750098,45246191
g1,1117:18968551,45246191
x1,1117:21844862,45246191
g1,1117:22063315,45246191
x1,1117:22409201,45246191
x1,1117:24885013,45246191
g1,1117:25103466,45246191
x1,1117:26599875,45246191
g1,1117:26818328,45246191
x1,1117:27364463,45246191
x1,1117:28547754,45246191
x1,1117:29494386,45246191
x1,1117:30278998,45246191
g1,1117:30497451,45246191
x1,1117:32760268,45246191
g1,1117:32978721,45246191
x1,1117:34981214,45246191
g1,1117:35199667,45246191
x1,1117:37941260,45246191
k1,1117:37890293,45246191:40128
)
(1,1118:13024788,45246191:0,0,127431
(1,1118:13024788,45246191:0,215040,0
g1,1118:13680148,45246191
g1,1118:38545653,45246191
(1,1118:38545653,45246191:655360,215040,0
k1,1118:38678767,45246191:133114
x1,1118:39201013,45246191
)
k1,1118:13024789,45246191:-26176224
)
)
]
(1,1118:13024788,49020595:24865505,1290439,235932
(1,1118:13024788,49020595:24865505,1290439,235932
g1,1118:2368143,49020595
(1,1118:2368143,49020595:35522150,1290439,235932
[1,1118:2368143,49020595:35522150,1290439,235932
(1,1118:2368143,49020595:35522150,550500,235932
(1,1118:2368143,49020595:0,550500,235932
[1,1118:2368143,49020595:35522150,550500,235932
(1,1118:2368143,49020595:35522150,550500,235932
h1,1118:2368143,49020595:0,0,0
x1,1118:4288714,49020595
x1,1118:4634599,49020595
x1,1118:5200758,49020595
g1,1118:5419211,49020595
x1,1118:6256618,49020595
g1,1118:6475071,49020595
x1,1118:7785795,49020595
r1,1118:7785795,49020595:0,786432,235932
k1,1118:22838044,49020595:15052249
k1,1118:37890293,49020595:15052249
)
]
k1,1118:2368141,49020595:-35522152
)
g1,1118:2368143,49020595
[1,1118:2368143,49020595:35522150,0,0
(1,1118:2368143,49020595:35522150,0,0
k1,1118:20129219,49020595:17761076
h1,1118:20129219,49020595:0,0,0
g1,1118:20129219,49020595
k1,1118:37890295,49020595:17761076
)
]
g1,1118:37890293,49020595
(1,1118:37890293,49020595:0,550500,235932
k1,1118:2368141,49020595:-35522152
[1,1118:2368141,49020595:35522150,550500,235932
(1,1118:2368141,49020595:35522150,550500,235932
k1,1118:36274825,49020595:33906684
h1,1118:36251887,49020595:0,0,0
x1,1118:37234930,49020595
x1,1118:37890292,49020595
r1,1118:37890292,49020595:0,786432,235932
g1,1118:37890292,49020595
g1,1118:37890292,49020595
)
]
)
)
]
)
g1,1118:37890293,49020595
)
)
]
]
]
!51545
}40
Input:88:C:\Users\iamwa\Desktop\WANYONYI 2025\PLOS Comp. Bio\Manuscript.bbl
!87
{41
[88,52:4736286,49020595:33154007,44284309,235932
(88,52:4736286,4736286:0,0,0
[88,52:0,4736286:0,0,0
(88,52:0,0:0,0,0
g88,52:0,0
)
]
)
[88,52:4736286,4736286:0,0,0
(88,52:4736286,1535259:0,0,0
k88,52:4736286,1535259:-8222721
)
]
[88,52:4736286,49020595:33154007,44284309,235932
[88,52:13024788,49020595:24865505,47419555,235932
[88,52:13024788,2387472:24865505,786432,0
(88,52:13024788,2387472:24865505,0,0
(88,52:13024788,2387472:24865505,0,0
g88,52:2368143,2387472
(88,52:2368143,2387472:35522150,0,0
[88,52:2368143,2387472:35522150,0,0
(88,52:2368143,2387472:35522150,0,0
(88,52:2368143,2387472:0,0,0
[88,52:2368143,2387472:35522150,0,0
(88,52:2368143,2387472:35522150,0,0
h88,52:2368143,2387472:0,0,0
k88,52:20129219,2387472:17761076
k88,52:37890295,2387472:17761076
)
]
k88,52:2368141,2387472:-35522152
)
g88,52:2368143,2387472
[88,52:2368143,2387472:35522150,0,0
(88,52:2368143,2387472:35522150,0,0
k88,52:20129219,2387472:17761076
h88,52:20129219,2387472:0,0,0
g88,52:20129219,2387472
k88,52:37890295,2387472:17761076
)
]
g88,52:37890293,2387472
(88,52:37890293,2387472:0,0,0
k88,52:2368141,2387472:-35522152
[88,52:2368141,2387472:35522150,0,0
(88,52:2368141,2387472:35522150,0,0
k88,52:37890293,2387472:35522152
h88,52:37890293,2387472:0,0,0
g88,52:37890293,2387472
g88,52:37890293,2387472
)
]
)
)
]
)
g88,52:37890293,2387472
)
)
]
[88,52:13024788,45468380:24865505,41442508,0
(1,1118:13024788,4681232:24865505,455111,127431
x1,1118:14080649,4681232
g1,1117:14299102,4681232
x1,1117:17721548,4681232
g1,1117:17940001,4681232
x1,1117:20277456,4681232
g1,1117:20495909,4681232
x1,1117:20936457,4681232
g1,1117:21154910,4681232
x1,1117:23840069,4681232
g1,1117:24058522,4681232
x1,1117:24641066,4681232
g1,1117:24859519,4681232
x1,1117:27153283,4681232
g1,1117:27371736,4681232
x1,1117:31378543,4681232
x1,1117:31706224,4681232
g1,1117:31924677,4681232
x1,1117:32980538,4681232
g1,1117:33198991,4681232
x1,1117:35024899,4681232
g1,1117:35243352,4681232
x1,1117:37846593,4681232
k1,1117:37890293,4681232:43700
)
(1,1118:13024788,4681232:0,0,127431
(1,1118:13024788,4681232:0,215040,0
g1,1118:13680148,4681232
g1,1118:38545653,4681232
(1,1118:38545653,4681232:655360,215040,0
k1,1118:38678767,4681232:133114
x1,1118:39201013,4681232
)
k1,1118:13024789,4681232:-26176224
)
)
(1,1118:13024788,5467664:24865505,455111,127431
x1,1118:13388878,5467664
x1,1117:16560099,5467664
g1,1117:16778552,5467664
x1,1117:18498874,5467664
g1,1117:18717327,5467664
x1,1117:20501367,5467664
x1,1117:20738025,5467664
g1,1117:20956478,5467664
x1,1117:24023934,5467664
g1,1117:24315205,5467664
x1,1117:27400868,5467664
g1,1117:27619321,5467664
x1,1117:28529545,5467664
g1,1117:28747998,5467664
x1,1117:30734107,5467664
g1,1117:30952560,5467664
x1,1117:32485376,5467664
g1,1117:32703829,5467664
x1,1117:33286373,5467664
g1,1117:33504826,5467664
x1,1117:35543728,5467664
k1,1117:37890293,5467664:2346565
)
(1,1118:13024788,5467664:0,0,127431
(1,1118:13024788,5467664:0,215040,0
g1,1118:13680148,5467664
g1,1118:38545653,5467664
(1,1118:38545653,5467664:655360,215040,0
k1,1118:38678767,5467664:133114
x1,1118:39201013,5467664
)
k1,1118:13024789,5467664:-26176224
)
)
(1,1118:13024788,6254096:24865505,455111,127431
x1,1118:13898604,6254096
x1,1117:16013967,6254096
g1,1117:16232420,6254096
x1,1117:18280423,6254096
g1,1117:18498876,6254096
x1,1117:20756234,6254096
g1,1117:20974687,6254096
x1,1117:22431047,6254096
g1,1117:22649500,6254096
x1,1117:23705361,6254096
g1,1117:23923814,6254096
x1,1117:27346260,6254096
g1,1117:27564713,6254096
x1,1117:29567206,6254096
g1,1117:29785659,6254096
x1,1117:31262044,6254096
x1,1117:32050296,6254096
g1,1117:32268749,6254096
x1,1117:33797926,6254096
g1,1117:34016379,6254096
x1,1117:36004309,6254096
k1,1117:37890293,6254096:1899091
)
(1,1118:13024788,6254096:0,0,127431
(1,1118:13024788,6254096:0,215040,0
g1,1118:13680148,6254096
g1,1118:38545653,6254096
(1,1118:38545653,6254096:655360,215040,0
k1,1118:38678767,6254096:133114
x1,1118:39201013,6254096
)
k1,1118:13024789,6254096:-26176224
)
)
(1,1118:13024788,7040528:24865505,455111,127431
x1,1118:14701422,7040528
x1,1117:15029103,7040528
x1,1117:15302169,7040528
g1,1117:15520622,7040528
x1,1117:16394438,7040528
x1,1117:17250049,7040528
g1,1117:17468502,7040528
x1,1117:17832592,7040528
x1,1117:21003813,7040528
g1,1117:21222266,7040528
x1,1117:22278127,7040528
g1,1117:22496580,7040528
x1,1117:23445034,7040528
x1,1117:24610121,7040528
g1,1117:24828574,7040528
x1,1117:26139296,7040528
x1,1117:26705455,7040528
g1,1117:26923908,7040528
x1,1117:28602362,7040528
x1,1117:29097523,7040528
g1,1117:29315976,7040528
x1,1117:29862111,7040528
x1,1117:30426450,7040528
g1,1117:30644903,7040528
x1,1117:31555127,7040528
g1,1117:31773580,7040528
x1,1117:34194778,7040528
g1,1117:34413231,7040528
x1,1117:34959366,7040528
x1,1117:36617794,7040528
x1,1117:36945475,7040528
k1,1117:37890293,7040528:969066
)
(1,1118:13024788,7040528:0,0,127431
(1,1118:13024788,7040528:0,215040,0
g1,1118:13680148,7040528
g1,1118:38545653,7040528
(1,1118:38545653,7040528:655360,215040,0
k1,1118:38678767,7040528:133114
x1,1118:39201013,7040528
)
k1,1118:13024789,7040528:-26176224
)
)
(1,1118:13024788,7826960:24865505,455111,127431
x1,1118:13388878,7826960
x1,1117:13953217,7826960
x1,1117:14408328,7826960
x1,1117:15336755,7826960
g1,1117:15555208,7826960
x1,1117:18052864,7826960
g1,1117:18271317,7826960
x1,1117:20244681,7826960
g1,1117:20463134,7826960
x1,1117:21518995,7826960
g1,1117:21737448,7826960
x1,1117:23181064,7826960
x1,1117:23454130,7826960
g1,1117:23672583,7826960
x1,1117:24715700,7826960
g1,1117:24934153,7826960
x1,1117:25261834,7826960
x1,1117:25589515,7826960
x1,1117:26119264,7826960
g1,1117:26337717,7826960
x1,1117:27794076,7826960
k1,1118:32778615,7826960:5111679
k1,1118:37890293,7826960:5111678
)
(1,1118:13024788,7826960:0,0,127431
(1,1118:13024788,7826960:0,215040,0
g1,1118:13680148,7826960
g1,1118:38545653,7826960
(1,1118:38545653,7826960:655360,215040,0
k1,1118:38678767,7826960:133114
x1,1118:39201013,7826960
)
k1,1118:13024789,7826960:-26176224
)
)
h1,1118:13024788,7826960:0,0,127431
(1,1119:13024788,9994196:24865505,655359,183500
(1,1119:13024788,9994196:0,0,0
g1,1119:13024788,9994196
)
(1,1119:13024788,9994196:0,0,0
(1,1119:13024788,9994196:0,0,0
(1,1119:13024788,8814548:0,0,0
)
)
g1,1119:13024788,9994196
)
x1,1119:14298371,9994196
x1,1119:15949875,9994196
x1,1119:21030546,9994196
x1,1119:21413930,9994196
k1,1119:29637779,9994196:8252514
k1,1119:37890293,9994196:8252514
)
(1,1119:13024788,9994196:0,0,183500
(1,1119:13024788,9994196:0,215040,0
g1,1119:13680148,9994196
g1,1119:38545653,9994196
(1,1119:38545653,9994196:655360,215040,0
k1,1119:38678767,9994196:133114
x1,1119:39201013,9994196
)
k1,1119:13024789,9994196:-26176224
)
)
h1,1119:13024788,9994196:0,0,183500
(1,1121:13024788,11429615:24865505,455111,127431
x1,1121:14129872,11429615
g1,1120:14348325,11429615
x1,1120:16501916,11429615
g1,1120:16720369,11429615
x1,1120:17339321,11429615
x1,1120:18358773,11429615
x1,1120:20270242,11429615
g1,1120:20488695,11429615
x1,1120:21398919,11429615
g1,1120:21617372,11429615
x1,1120:22531236,11429615
g1,1120:22749689,11429615
x1,1120:23277620,11429615
g1,1120:23496073,11429615
x1,1120:25882682,11429615
g1,1120:26101135,11429615
x1,1120:26647270,11429615
x1,1120:29505371,11429615
x1,1120:31111006,11429615
g1,1120:31329459,11429615
x1,1120:31912003,11429615
x1,1120:32880482,11429615
g1,1120:33098935,11429615
x1,1120:33721528,11429615
x1,1120:36215543,11429615
k1,1120:37890293,11429615:1698998
)
(1,1121:13024788,11429615:0,0,127431
(1,1121:13024788,11429615:0,215040,0
g1,1121:13680148,11429615
g1,1121:38545653,11429615
(1,1121:38545653,11429615:655360,215040,0
k1,1121:38678767,11429615:133114
x1,1121:39201013,11429615
)
k1,1121:13024789,11429615:-26176224
)
)
(1,1121:13024788,12216047:24865505,455111,127431
x1,1121:16304870,12216047
x1,1120:16431027,12216047
g1,1120:16649480,12216047
x1,1120:17428601,12216047
g1,1120:17647054,12216047
x1,1120:20217611,12216047
g1,1120:20436064,12216047
x1,1120:21484533,12216047
g1,1120:21702986,12216047
x1,1120:24197619,12216047
g1,1120:24416072,12216047
x1,1120:27183667,12216047
x1,1120:27418541,12216047
g1,1120:27636994,12216047
x1,1120:29482661,12216047
g1,1120:29701114,12216047
x1,1120:30930354,12216047
x1,1120:32869892,12216047
g1,1120:33088345,12216047
x1,1120:36562754,12216047
g1,1120:36854025,12216047
x1,1120:37888030,12216047
k1,1120:37890293,12216047:2263
)
(1,1121:13024788,12216047:0,0,127431
(1,1121:13024788,12216047:0,215040,0
g1,1121:13680148,12216047
g1,1121:38545653,12216047
(1,1121:38545653,12216047:655360,215040,0
k1,1121:38678767,12216047:133114
x1,1121:39201013,12216047
)
k1,1121:13024789,12216047:-26176224
)
)
(1,1121:13024788,13002479:24865505,455111,127431
x1,1121:13552719,13002479
g1,1120:13771172,13002479
x1,1120:14830673,13002479
g1,1120:15049126,13002479
x1,1120:15631670,13002479
x1,1120:16159601,13002479
g1,1120:16378054,13002479
x1,1120:16851370,13002479
x1,1120:17419349,13002479
g1,1120:17637802,13002479
x1,1120:19640296,13002479
g1,1120:19858749,13002479
x1,1120:20441293,13002479
g1,1120:20659746,13002479
x1,1120:23536055,13002479
g1,1120:23754508,13002479
x1,1120:26487002,13002479
x1,1120:26814683,13002479
g1,1120:27033136,13002479
x1,1120:28088997,13002479
g1,1120:28307450,13002479
x1,1120:30896128,13002479
g1,1120:31114581,13002479
x1,1120:32609169,13002479
x1,1120:33118895,13002479
g1,1120:33337348,13002479
x1,1120:34029119,13002479
g1,1120:34247572,13002479
x1,1120:34793707,13002479
x1,1120:37396947,13002479
k1,1120:37890293,13002479:493346
)
(1,1121:13024788,13002479:0,0,127431
(1,1121:13024788,13002479:0,215040,0
g1,1121:13680148,13002479
g1,1121:38545653,13002479
(1,1121:38545653,13002479:655360,215040,0
k1,1121:38678767,13002479:133114
x1,1121:39201013,13002479
)
k1,1121:13024789,13002479:-26176224
)
)
(1,1121:13024788,13788911:24865505,455111,127431
x1,1121:14007830,13788911
x1,1120:14899849,13788911
x1,1120:15318552,13788911
g1,1120:15537005,13788911
x1,1120:17965484,13788911
g1,1120:18183937,13788911
x1,1120:18730072,13788911
x1,1120:22578499,13788911
g1,1120:22796952,13788911
x1,1120:23852813,13788911
g1,1120:24071266,13788911
x1,1120:27282536,13788911
g1,1120:27500989,13788911
x1,1120:29326897,13788911
x1,1120:30218916,13788911
g1,1120:30437369,13788911
x1,1120:30983504,13788911
g1,1120:31201957,13788911
x1,1120:32261458,13788911
g1,1120:32479911,13788911
x1,1120:33535772,13788911
x1,1120:34101931,13788911
g1,1120:34320384,13788911
x1,1120:35196019,13788911
g1,1120:35414472,13788911
x1,1120:37001903,13788911
k1,1120:37890293,13788911:912638
)
(1,1121:13024788,13788911:0,0,127431
(1,1121:13024788,13788911:0,215040,0
g1,1121:13680148,13788911
g1,1121:38545653,13788911
(1,1121:38545653,13788911:655360,215040,0
k1,1121:38678767,13788911:133114
x1,1121:39201013,13788911
)
k1,1121:13024789,13788911:-26176224
)
)
(1,1121:13024788,14575343:24865505,455111,0
x1,1121:14521196,14575343
g1,1120:14739649,14575343
x1,1120:15267580,14575343
g1,1120:15486033,14575343
x1,1120:16396257,14575343
g1,1120:16614710,14575343
x1,1120:18950346,14575343
k1,1121:28356750,14575343:9533544
k1,1121:37890294,14575343:9533544
)
(1,1121:13024788,14575343:0,0,0
(1,1121:13024788,14575343:0,215040,0
g1,1121:13680148,14575343
g1,1121:38545653,14575343
(1,1121:38545653,14575343:655360,215040,0
k1,1121:38678767,14575343:133114
x1,1121:39201013,14575343
)
k1,1121:13024789,14575343:-26176224
)
)
h1,1121:13024788,14575343:0,0,0
(1,1122:13024788,16742579:24865505,655359,183500
(1,1122:13024788,16742579:0,0,0
g1,1122:13024788,16742579
)
(1,1122:13024788,16742579:0,0,0
(1,1122:13024788,16742579:0,0,0
(1,1122:13024788,15562931:0,0,0
)
)
g1,1122:13024788,16742579
)
x1,1122:15283593,16742579
g1,1122:15637487,16742579
x1,1122:16999543,16742579
x1,1122:20450004,16742579
x1,1122:20980844,16742579
g1,1122:21334738,16742579
x1,1122:25709806,16742579
x1,1122:26093190,16742579
k1,1122:31977409,16742579:5912884
k1,1122:37890293,16742579:5912884
)
(1,1122:13024788,16742579:0,0,183500
(1,1122:13024788,16742579:0,215040,0
g1,1122:13680148,16742579
g1,1122:38545653,16742579
(1,1122:38545653,16742579:655360,215040,0
k1,1122:38678767,16742579:133114
x1,1122:39201013,16742579
)
k1,1122:13024789,16742579:-26176224
)
)
h1,1122:13024788,16742579:0,0,183500
(1,1126:13024788,18177998:24865505,455111,127431
x1,1126:14129872,18177998
g1,1123:14348325,18177998
x1,1123:16427277,18177998
g1,1123:16645730,18177998
x1,1123:17923684,18177998
g1,1123:18142137,18177998
x1,1123:18688272,18177998
g1,1123:18906725,18177998
x1,1123:19966226,18177998
g1,1123:20184679,18177998
x1,1123:21772111,18177998
g1,1123:21990564,18177998
x1,1123:22940838,18177998
g1,1123:23159291,18177998
x1,1123:23523381,18177998
x1,1123:24488218,18177998
g1,1123:24706671,18177998
x1,1123:25726122,18177998
x1,1123:27422780,18177998
g1,1123:27641233,18177998
x1,1123:28187368,18177998
g1,1123:28405821,18177998
x1,1123:29789361,18177998
x1,1123:30499337,18177998
g1,1123:30717790,18177998
x1,1123:31773651,18177998
g1,1123:31992104,18177998
x1,1123:32432652,18177998
g1,1123:32651105,18177998
x1,1123:33342876,18177998
x1,1123:34544373,18177998
g1,1123:34762826,18177998
x1,1123:35090507,18177998
x1,1123:35418188,18177998
x1,1123:37238637,18177998
k1,1123:37890293,18177998:651656
)
(1,1126:13024788,18964430:24865505,455111,127431
x1,1126:14665012,18964430
g1,1123:14883465,18964430
x1,1123:15211146,18964430
g1,1123:15429599,18964430
x1,1123:16594684,18964430
x1,1123:17550420,18964430
g1,1123:17768873,18964430
x1,1123:18606280,18964430
g1,1123:18824733,18964430
x1,1123:20685229,18964430
g1,1123:20903682,18964430
x1,1123:21486226,18964430
g1,1123:21704679,18964430
x1,1123:22614903,18964430
g1,1123:22833356,18964430
x1,1123:24053058,18964430
x1,1123:25381985,18964430
k1,1123:37890293,18964430:12508308
)
(1,1126:13024788,19750862:24865505,491520,163840
x1,1126:14817930,19750862
x1,1123:22815163,19750862
x1,1123:26510677,19750862
g1,1123:26801948,19750862
x1,1123:27657559,19750862
g1,1124:27876012,19750862
x1,1124:29150327,19750862
g1,1124:29368780,19750862
x1,1124:30244415,19750862
g1,1124:30462868,19750862
x1,1124:31737184,19750862
g1,1124:31955637,19750862
x1,1124:34693588,19750862
g1,1124:34912041,19750862
x1,1124:37132989,19750862
k1,1124:37890293,19750862:774999
)
(1,1126:13024788,20537294:24865505,437688,0
x1,1126:16126831,20537294
k1,1126:26944992,20537294:10945301
k1,1126:37890293,20537294:10945301
)
(88,1:13024788,22704530:24865505,655359,0
(88,1:13024788,22704530:0,0,0
g88,1:13024788,22704530
)
(88,1:13024788,22704530:0,0,0
(88,1:13024788,22704530:0,0,0
(88,1:13024788,21524882:0,0,0
)
)
g88,1:13024788,22704530
)
x88,1:17992853,22704530
k88,1:27941573,22704530:9948720
k88,1:37890293,22704530:9948720
)
(88,9:14845236,24139949:23045057,455111,127431
(88,3:14845236,24139949:0,422343,0
g88,3:14845236,24139949
g88,3:13352468,24139949
g88,3:13024788,24139949
(88,3:13024788,24139949:1492768,422343,0
k88,3:13188629,24139949:163841
k88,3:13352469,24139949:163840
(88,3:13352469,24139949:0,0,0
(88,3:13352469,23353517:0,0,0
)
)
g88,3:14007830,24139949
x88,3:14517556,24139949
)
g88,3:14845236,24139949
)
x88,3:16438130,24139949
g88,4:16656583,24139949
x88,4:17202718,24139949
g88,4:17421171,24139949
x88,4:17912692,24139949
x88,4:18913939,24139949
g88,4:19132392,24139949
x88,4:19651220,24139949
g88,4:19869673,24139949
x88,4:21599099,24139949
x88,4:21926780,24139949
g88,4:22145233,24139949
x88,4:23178337,24139949
g88,4:23396790,24139949
x88,4:27186966,24139949
g88,4:27405419,24139949
x88,4:28078985,24139949
g88,4:28297438,24139949
g88,5:28369528,24139949
x88,5:31538930,24139949
g88,5:31757383,24139949
x88,5:34979578,24139949
g88,5:35198031,24139949
x88,5:36363118,24139949
x88,5:37546409,24139949
k88,5:37890293,24139949:343884
)
(88,9:14845236,24926381:23045057,455111,127431
x88,9:17106389,24926381
k88,5:17324302,24926381:217913
x88,5:19549593,24926381
x88,5:20431544,24926381
k88,5:20649457,24926381:217913
x88,5:21904656,24926381
k88,5:22122569,24926381:217913
x88,5:25100980,24926381
k88,5:25318893,24926381:217913
x88,5:28051639,24926381
k88,6:28269552,24926381:217913
x88,6:30026832,24926381
x88,6:30658291,24926381
k88,6:30876204,24926381:217913
x88,6:31649049,24926381
k88,6:31866962,24926381:217913
x88,6:32494562,24926381
x88,6:34753377,24926381
k88,6:34971290,24926381:217913
x88,6:36393252,24926381
x88,6:36661949,24926381
k88,6:36879862,24926381:217913
x88,6:37907332,24926381
k88,6:37890293,24926381:0
)
(88,9:14845236,25712813:23045057,455111,127431
x88,9:15719052,25712813
x88,6:17015211,25712813
g88,6:17306482,25712813
x88,6:19316256,25712813
x88,6:20699797,25712813
x88,6:20972863,25712813
g88,6:21191316,25712813
x88,6:23013585,25712813
g88,6:23232038,25712813
x88,6:24819470,25712813
k88,7:23232038,25712813:-54614
x88,7:24946901,25712813
g88,7:25165354,25712813
g88,8:25237444,25712813
x88,8:26894051,25712813
g88,8:27112504,25712813
x88,8:29226045,25712813
g88,8:29444498,25712813
x88,8:33558714,25712813
k88,9:35660934,25712813:2229360
k88,9:37890293,25712813:2229359
)
(88,15:14845236,27023533:23045057,455111,127431
(88,10:14845236,27023533:0,422343,0
g88,10:14845236,27023533
g88,10:13352468,27023533
g88,10:13024788,27023533
(88,10:13024788,27023533:1492768,422343,0
k88,10:13188629,27023533:163841
k88,10:13352469,27023533:163840
(88,10:13352469,27023533:0,0,0
(88,10:13352469,26237101:0,0,0
)
)
g88,10:14007830,27023533
x88,10:14517556,27023533
)
g88,10:14845236,27023533
)
x88,10:17075285,27023533
k88,11:17281669,27023533:206384
x88,11:17959604,27023533
k88,11:18165988,27023533:206384
x88,11:20205145,27023533
k88,11:20411528,27023533:206383
x88,11:20991341,27023533
k88,11:21197725,27023533:206384
x88,11:23427774,27023533
k88,11:23634158,27023533:206384
x88,11:24285332,27023533
k88,11:24491716,27023533:206384
x88,11:25526459,27023533
x88,11:26079876,27023533
k88,11:26286259,27023533:206383
x88,11:26919594,27023533
k88,11:27125978,27023533:206384
x88,11:28967106,27023533
x88,11:29466273,27023533
k88,11:29672657,27023533:206384
x88,11:30796602,27023533
k88,11:31002986,27023533:206384
x88,11:32863739,27023533
k88,11:33070123,27023533:206384
x88,11:34310030,27023533
k88,11:34516413,27023533:206383
k88,12:34580899,27023533:64486
x88,12:37890293,27023533
k88,12:37890293,27023533:0
)
(88,15:14845236,27809965:23045057,455111,127431
x88,15:17231845,27809965
g88,12:17450298,27809965
x88,12:17996433,27809965
x88,12:20636081,27809965
g88,12:20854534,27809965
x88,12:21639148,27809965
g88,12:21857601,27809965
x88,12:23301217,27809965
x88,12:23574283,27809965
g88,12:23792736,27809965
x88,12:26670865,27809965
g88,12:26889318,27809965
x88,12:29148496,27809965
g88,12:29366949,27809965
x88,12:32612809,27809965
g88,13:32831262,27809965
x88,13:33359193,27809965
g88,13:33577646,27809965
x88,13:34888368,27809965
g88,13:35106821,27809965
x88,13:37402407,27809965
k88,13:37890293,27809965:487886
)
(88,15:14845236,28596397:23045057,491520,163840
x88,15:15901097,28596397
g88,13:16119550,28596397
x88,13:17284637,28596397
x88,13:18467928,28596397
g88,13:18686381,28596397
x88,13:20981967,28596397
g88,13:21200420,28596397
x88,13:22074236,28596397
x88,13:23370395,28596397
g88,13:23588848,28596397
g88,14:23660938,28596397
x88,14:25153705,28596397
x88,14:26245974,28596397
g88,14:26464427,28596397
x88,14:27602206,28596397
x88,14:28900186,28596397
g88,14:29118639,28596397
x88,14:34106672,28596397
k88,15:35934913,28596397:1955381
k88,15:37890293,28596397:1955380
)
(88,21:14845236,29907117:23045057,455111,127431
(88,16:14845236,29907117:0,422343,0
g88,16:14845236,29907117
g88,16:13352468,29907117
g88,16:13024788,29907117
(88,16:13024788,29907117:1492768,422343,0
k88,16:13188629,29907117:163841
k88,16:13352469,29907117:163840
(88,16:13352469,29907117:0,0,0
(88,16:13352469,29120685:0,0,0
)
)
g88,16:14007830,29907117
x88,16:14517556,29907117
)
g88,16:14845236,29907117
)
x88,16:16540075,29907117
k88,17:14845236,29907117:-36409
x88,17:17453940,29907117
g88,17:17672393,29907117
x88,17:18791969,29907117
g88,17:19010422,29907117
x88,17:20945559,29907117
g88,17:21164012,29907117
x88,17:21837578,29907117
g88,17:22056031,29907117
x88,17:24422614,29907117
g88,17:24641067,29907117
x88,17:25332838,29907117
g88,17:25551291,29907117
x88,17:26581665,29907117
x88,17:26909346,29907117
x88,17:27837773,29907117
g88,17:28056226,29907117
x88,17:28866326,29907117
x88,17:28993757,29907117
g88,17:29212210,29907117
x88,17:31817273,29907117
g88,17:32035726,29907117
x88,17:32891337,29907117
x88,17:33018768,29907117
g88,17:33237221,29907117
x88,17:34939343,29907117
g88,17:35157796,29907117
x88,17:35813157,29907117
g88,17:36031610,29907117
g88,18:36103700,29907117
x88,18:36959311,29907117
k88,18:37890293,29907117:930982
)
(88,21:14845236,30693549:23045057,455111,127431
x88,21:15391371,30693549
x88,18:18507977,30693549
g88,18:18726430,30693549
x88,18:20985607,30693549
x88,18:21331492,30693549
g88,18:21549945,30693549
x88,18:22824259,30693549
g88,18:23042712,30693549
x88,18:26264907,30693549
g88,18:26483360,30693549
x88,18:27211539,30693549
g88,18:27429992,30693549
x88,18:28214606,30693549
g88,18:28433059,30693549
x88,18:29927647,30693549
g88,18:30146100,30693549
x88,18:31589716,30693549
x88,18:31862782,30693549
g88,18:32081235,30693549
x88,18:35141409,30693549
k88,19:37890293,30693549:2876024
)
(88,21:14845236,31479981:23045057,491520,163840
x88,21:18302267,31479981
g88,20:18520720,31479981
x88,20:22853391,31479981
k88,21:30308272,31479981:7582021
k88,21:37890293,31479981:7582021
)
(88,27:14845236,32790701:23045057,455111,127431
(88,22:14845236,32790701:0,422343,0
g88,22:14845236,32790701
g88,22:13352468,32790701
g88,22:13024788,32790701
(88,22:13024788,32790701:1492768,422343,0
k88,22:13188629,32790701:163841
k88,22:13352469,32790701:163840
(88,22:13352469,32790701:0,0,0
(88,22:13352469,32004269:0,0,0
)
)
g88,22:14007830,32790701
x88,22:14517556,32790701
)
g88,22:14845236,32790701
)
x88,22:15955709,32790701
g88,23:16174162,32790701
x88,23:16692990,32790701
g88,23:16911443,32790701
x88,23:17402964,32790701
x88,23:17676031,32790701
x88,23:18021917,32790701
g88,23:18240370,32790701
x88,23:18759198,32790701
g88,23:18977651,32790701
x88,23:19969794,32790701
g88,23:20188247,32790701
x88,23:20861813,32790701
g88,23:21080266,32790701
x88,23:22072409,32790701
g88,23:22290862,32790701
x88,23:23201086,32790701
g88,23:23419539,32790701
x88,23:24657445,32790701
g88,23:24875898,32790701
x88,23:25758816,32790701
g88,23:25977269,32790701
x88,23:26423279,32790701
x88,23:27335324,32790701
g88,23:27553777,32790701
x88,23:28181832,32790701
g88,23:28400285,32790701
x88,23:28946419,32790701
g88,23:29164872,32790701
x88,23:29856643,32790701
g88,23:30075096,32790701
g88,24:30147186,32790701
x88,24:33107235,32790701
g88,24:33325688,32790701
x88,24:33853619,32790701
g88,24:34072072,32790701
x88,24:36001748,32790701
k88,24:37890293,32790701:1888545
)
(88,27:14845236,33577133:23045057,455111,127431
x88,27:17342892,33577133
g88,24:17561345,33577133
x88,24:19294412,33577133
g88,24:19512865,33577133
x88,24:21486229,33577133
g88,24:21704682,33577133
x88,24:23201091,33577133
g88,24:23419544,33577133
x88,24:24584631,33577133
x88,24:25767922,33577133
g88,24:25986375,33577133
x88,24:28281961,33577133
g88,24:28500414,33577133
x88,24:29046549,33577133
g88,25:29265002,33577133
x88,25:31049042,33577133
x88,25:31544203,33577133
g88,25:31762656,33577133
x88,25:33036970,33577133
g88,25:33255423,33577133
x88,25:34784599,33577133
g88,25:35003052,33577133
x88,25:35734871,33577133
x88,25:37391478,33577133
k88,25:37890293,33577133:498815
)
(88,27:14845236,34363565:23045057,455111,127431
x88,27:16288852,34363565
x88,25:16743963,34363565
g88,25:16962416,34363565
g88,26:17034506,34363565
x88,26:19949045,34363565
x88,26:20076476,34363565
g88,26:20294929,34363565
x88,26:23571738,34363565
x88,26:23899419,34363565
x88,26:25028097,34363565
k88,27:31395625,34363565:6494668
k88,27:37890293,34363565:6494668
)
(88,33:14845236,35674285:23045057,455111,127431
(88,28:14845236,35674285:0,422343,0
g88,28:14845236,35674285
g88,28:13352468,35674285
g88,28:13024788,35674285
(88,28:13024788,35674285:1492768,422343,0
k88,28:13188629,35674285:163841
k88,28:13352469,35674285:163840
(88,28:13352469,35674285:0,0,0
(88,28:13352469,34887853:0,0,0
)
)
g88,28:14007830,35674285
x88,28:14517556,35674285
)
g88,28:14845236,35674285
)
x88,28:15800972,35674285
g88,29:16019425,35674285
x88,29:16611071,35674285
g88,29:16829524,35674285
x88,29:18203963,35674285
g88,29:18422416,35674285
x88,29:19014062,35674285
g88,29:19232515,35674285
x88,29:19660321,35674285
x88,29:19969797,35674285
g88,29:20188250,35674285
x88,29:20770793,35674285
g88,29:20989246,35674285
x88,29:22773286,35674285
g88,29:22991739,35674285
x88,29:23583385,35674285
g88,29:23801838,35674285
g88,30:23873928,35674285
x88,30:25093628,35674285
x88,30:26276919,35674285
g88,30:26495372,35674285
x88,30:29009411,35674285
x88,30:30615046,35674285
g88,30:30833499,35674285
x88,30:31707315,35674285
x88,30:32821429,35674285
g88,30:33039882,35674285
x88,30:33824496,35674285
g88,30:34042949,35674285
x88,30:36921078,35674285
g88,30:37139531,35674285
x88,30:37667462,35674285
k88,30:37890293,35674285:222831
)
(88,33:14845236,36460717:23045057,455111,127431
x88,33:15755460,36460717
g88,30:15973913,36460717
x88,30:17017030,36460717
g88,30:17235483,36460717
x88,30:17763414,36460717
g88,30:17981867,36460717
x88,30:19425483,36460717
x88,30:19698549,36460717
g88,30:19917002,36460717
x88,30:20463137,36460717
g88,30:20681590,36460717
x88,30:23179246,36460717
g88,31:23397699,36460717
x88,31:25130766,36460717
g88,31:25349219,36460717
x88,31:27322583,36460717
g88,31:27541036,36460717
x88,31:29325076,36460717
x88,31:29820237,36460717
g88,31:30038690,36460717
x88,31:32570933,36460717
g88,31:32789386,36460717
x88,31:35287042,36460717
k88,31:37890293,36460717:2627499
)
(88,33:14845236,37247149:23045057,455111,127431
x88,33:15739076,37247149
x88,31:19822342,37247149
g88,31:20040795,37247149
g88,32:20112885,37247149
x88,32:21842312,37247149
g88,32:22060765,37247149
x88,32:23690067,37247149
g88,32:23908520,37247149
x88,32:29005779,37247149
k88,33:33384466,37247149:4505827
k88,33:37890293,37247149:4505827
)
(88,39:14845236,38557869:23045057,455111,127431
(88,34:14845236,38557869:0,422343,0
g88,34:14845236,38557869
g88,34:13352468,38557869
g88,34:13024788,38557869
(88,34:13024788,38557869:1492768,422343,0
k88,34:13188629,38557869:163841
k88,34:13352469,38557869:163840
(88,34:13352469,38557869:0,0,0
(88,34:13352469,37771437:0,0,0
)
)
g88,34:14007830,38557869
x88,34:14517556,38557869
)
g88,34:14845236,38557869
)
x88,34:15388094,38557869
g88,35:15606547,38557869
x88,35:16276072,38557869
g88,35:16494525,38557869
x88,35:17345002,38557869
x88,35:19281306,38557869
g88,35:19499759,38557869
x88,35:20169284,38557869
g88,35:20387737,38557869
x88,35:22456026,38557869
g88,35:22674479,38557869
x88,35:23344004,38557869
g88,35:23562457,38557869
x88,35:26249601,38557869
g88,35:26468054,38557869
x88,35:27160197,38557869
g88,35:27378650,38557869
x88,35:29528367,38557869
g88,35:29746820,38557869
x88,35:30371107,38557869
g88,35:30589560,38557869
x88,35:32055276,38557869
g88,35:32273729,38557869
x88,35:32961350,38557869
g88,35:33179803,38557869
x88,35:33722660,38557869
g88,35:33941113,38557869
x88,35:34628734,38557869
g88,35:34847187,38557869
g88,36:34919277,38557869
x88,36:37886899,38557869
k88,36:37890293,38557869:3394
)
(88,39:14845236,39344301:23045057,455111,127431
x88,39:16831345,39344301
g88,36:17049798,39344301
x88,36:19492838,39344301
g88,36:19711291,39344301
x88,36:20767152,39344301
g88,36:20985605,39344301
x88,36:22023262,39344301
x88,36:23625256,39344301
g88,36:23843709,39344301
x88,36:25008796,39344301
x88,36:26192087,39344301
g88,36:26410540,39344301
x88,36:28706126,39344301
g88,36:28924579,39344301
x88,36:29709193,39344301
g88,36:29927646,39344301
x88,36:31371262,39344301
x88,36:31644328,39344301
g88,36:31862781,39344301
x88,36:32905898,39344301
g88,37:33124351,39344301
x88,37:36002480,39344301
g88,37:36220933,39344301
x88,37:36767068,39344301
k88,37:37890293,39344301:1123225
)
(88,39:14845236,40130733:23045057,455111,127431
x88,39:15739076,40130733
x88,37:18839298,40130733
g88,37:19057751,40130733
x88,37:21555407,40130733
g88,37:21773860,40130733
x88,37:23506927,40130733
g88,37:23725380,40130733
x88,37:25698744,40130733
g88,37:25917197,40130733
x88,37:27701237,40130733
x88,37:28378443,40130733
g88,37:28596896,40130733
g88,38:28668986,40130733
x88,38:30207265,40130733
g88,38:30425718,40130733
x88,38:32664869,40130733
g88,38:32883322,40130733
x88,38:36129182,40130733
g88,38:36347635,40130733
x88,38:37403496,40130733
k88,38:37890293,40130733:486797
)
(88,39:14845236,40917165:23045057,491520,163840
x88,39:17242765,40917165
g88,38:17461218,40917165
x88,38:19791394,40917165
g88,38:20009847,40917165
x88,38:24342518,40917165
k88,39:31052836,40917165:6837458
k88,39:37890293,40917165:6837457
)
(88,45:14845236,42227885:23045057,455111,127431
(88,40:14845236,42227885:0,422343,0
g88,40:14845236,42227885
g88,40:13352468,42227885
g88,40:13024788,42227885
(88,40:13024788,42227885:1492768,422343,0
k88,40:13188629,42227885:163841
k88,40:13352469,42227885:163840
(88,40:13352469,42227885:0,0,0
(88,40:13352469,41441453:0,0,0
)
)
g88,40:14007830,42227885
x88,40:14517556,42227885
)
g88,40:14845236,42227885
)
x88,40:15691744,42227885
x88,40:17275536,42227885
k88,41:14845236,42227885:-18205
x88,41:17603217,42227885
g88,41:17821670,42227885
x88,41:18495236,42227885
g88,41:18713689,42227885
x88,41:21835759,42227885
g88,41:22054212,42227885
x88,41:22700472,42227885
g88,41:22918925,42227885
x88,41:23765433,42227885
x88,41:25139873,42227885
g88,41:25358326,42227885
x88,41:27124161,42227885
g88,41:27342614,42227885
g88,42:27414704,42227885
x88,42:27906225,42227885
g88,42:28124678,42227885
x88,42:29437222,42227885
x88,42:30696972,42227885
g88,42:30915425,42227885
x88,42:31752830,42227885
x88,42:33646096,42227885
g88,42:33864549,42227885
x88,42:34649163,42227885
g88,42:34867616,42227885
x88,42:37745745,42227885
k88,42:37890293,42227885:144548
)
(88,45:14845236,43014317:23045057,455111,127431
x88,45:16339824,43014317
g88,42:16558277,43014317
x88,42:18531641,43014317
g88,42:18750094,43014317
x88,42:20246503,43014317
g88,42:20464956,43014317
x88,42:21630043,43014317
x88,42:22813334,43014317
g88,42:23031787,43014317
x88,42:25327373,43014317
g88,43:25545826,43014317
x88,43:28573233,43014317
g88,43:28791686,43014317
x88,43:29847547,43014317
g88,43:30066000,43014317
x88,43:30757771,43014317
g88,43:30976224,43014317
x88,43:34198419,43014317
g88,43:34416872,43014317
x88,43:35145051,43014317
g88,43:35363504,43014317
x88,43:37147544,43014317
x88,43:37711884,43014317
k88,43:37890293,43014317:305549
)
(88,45:14845236,43800749:23045057,491520,163840
x88,45:16338003,43800749
x88,44:17430272,43800749
g88,44:17648725,43800749
x88,44:18786504,43800749
x88,44:20084484,43800749
g88,44:20302937,43800749
x88,44:25290970,43800749
k88,45:31527062,43800749:6363232
k88,45:37890293,43800749:6363231
)
]
(88,52:13024788,49020595:24865505,1290439,235932
(88,52:13024788,49020595:24865505,1290439,235932
g88,52:2368143,49020595
(88,52:2368143,49020595:35522150,1290439,235932
[88,52:2368143,49020595:35522150,1290439,235932
(88,52:2368143,49020595:35522150,550500,235932
(88,52:2368143,49020595:0,550500,235932
[88,52:2368143,49020595:35522150,550500,235932
(88,52:2368143,49020595:35522150,550500,235932
h88,52:2368143,49020595:0,0,0
x88,52:4288714,49020595
x88,52:4634599,49020595
x88,52:5200758,49020595
g88,52:5419211,49020595
x88,52:6256618,49020595
g88,52:6475071,49020595
x88,52:7785795,49020595
r88,52:7785795,49020595:0,786432,235932
k88,52:22838044,49020595:15052249
k88,52:37890293,49020595:15052249
)
]
k88,52:2368141,49020595:-35522152
)
g88,52:2368143,49020595
[88,52:2368143,49020595:35522150,0,0
(88,52:2368143,49020595:35522150,0,0
k88,52:20129219,49020595:17761076
h88,52:20129219,49020595:0,0,0
g88,52:20129219,49020595
k88,52:37890295,49020595:17761076
)
]
g88,52:37890293,49020595
(88,52:37890293,49020595:0,550500,235932
k88,52:2368141,49020595:-35522152
[88,52:2368141,49020595:35522150,550500,235932
(88,52:2368141,49020595:35522150,550500,235932
k88,52:36274825,49020595:33906684
h88,52:36251887,49020595:0,0,0
x88,52:37234930,49020595
x88,52:37890292,49020595
r88,52:37890292,49020595:0,786432,235932
g88,52:37890292,49020595
g88,52:37890292,49020595
)
]
)
)
]
)
g88,52:37890293,49020595
)
)
]
]
]
!32349
}41
!11
{42
[88,145:4736286,49020595:33154007,44284309,235932
(88,145:4736286,4736286:0,0,0
[88,145:0,4736286:0,0,0
(88,145:0,0:0,0,0
g88,145:0,0
)
]
)
[88,145:4736286,4736286:0,0,0
(88,145:4736286,1535259:0,0,0
k88,145:4736286,1535259:-8222721
)
]
[88,145:4736286,49020595:33154007,44284309,235932
[88,145:13024788,49020595:24865505,47419555,235932
[88,145:13024788,2387472:24865505,786432,0
(88,145:13024788,2387472:24865505,0,0
(88,145:13024788,2387472:24865505,0,0
g88,145:2368143,2387472
(88,145:2368143,2387472:35522150,0,0
[88,145:2368143,2387472:35522150,0,0
(88,145:2368143,2387472:35522150,0,0
(88,145:2368143,2387472:0,0,0
[88,145:2368143,2387472:35522150,0,0
(88,145:2368143,2387472:35522150,0,0
h88,145:2368143,2387472:0,0,0
k88,145:20129219,2387472:17761076
k88,145:37890295,2387472:17761076
)
]
k88,145:2368141,2387472:-35522152
)
g88,145:2368143,2387472
[88,145:2368143,2387472:35522150,0,0
(88,145:2368143,2387472:35522150,0,0
k88,145:20129219,2387472:17761076
h88,145:20129219,2387472:0,0,0
g88,145:20129219,2387472
k88,145:37890295,2387472:17761076
)
]
g88,145:37890293,2387472
(88,145:37890293,2387472:0,0,0
k88,145:2368141,2387472:-35522152
[88,145:2368141,2387472:35522150,0,0
(88,145:2368141,2387472:35522150,0,0
k88,145:37890293,2387472:35522152
h88,145:37890293,2387472:0,0,0
g88,145:37890293,2387472
g88,145:37890293,2387472
)
]
)
)
]
)
g88,145:37890293,2387472
)
)
]
[88,145:13024788,45468380:24865505,41442508,0
(88,51:14845236,4681232:23045057,455111,127431
(88,46:14845236,4681232:0,422343,0
g88,46:14845236,4681232
g88,46:13352468,4681232
g88,46:13024788,4681232
(88,46:13024788,4681232:1492768,422343,0
k88,46:13188629,4681232:163841
k88,46:13352469,4681232:163840
(88,46:13352469,4681232:0,0,0
(88,46:13352469,3894800:0,0,0
)
)
g88,46:14007830,4681232
x88,46:14517556,4681232
)
g88,46:14845236,4681232
)
x88,46:16873215,4681232
g88,47:17091668,4681232
x88,47:17765234,4681232
g88,47:17983687,4681232
x88,47:19919733,4681232
g88,47:20138186,4681232
x88,47:22231703,4681232
g88,47:22450156,4681232
x88,47:22996291,4681232
g88,47:23214744,4681232
x88,47:24762126,4681232
g88,47:24980579,4681232
x88,47:26748235,4681232
g88,47:26966688,4681232
x88,47:27594743,4681232
g88,47:27813196,4681232
x88,47:28668807,4681232
g88,47:28887260,4681232
x88,47:30452847,4681232
g88,47:30671300,4681232
x88,47:31090003,4681232
g88,47:31308456,4681232
x88,47:33647732,4681232
g88,47:33866185,4681232
x88,47:34539751,4681232
g88,47:34758204,4681232
g88,48:34830294,4681232
x88,48:37444458,4681232
x88,48:37717524,4681232
k88,48:37890293,4681232:172769
)
(88,51:14845236,5467664:23045057,455111,127431
x88,51:15714683,5467664
x88,48:17616691,5467664
g88,48:17835144,5467664
x88,48:18885727,5467664
g88,48:19104180,5467664
x88,48:20299670,5467664
x88,48:22835468,5467664
g88,48:23053921,5467664
x88,48:23579213,5467664
g88,48:23797666,5467664
x88,48:24141823,5467664
x88,48:24757590,5467664
g88,48:24976043,5467664
x88,48:26013945,5467664
g88,48:26232398,5467664
x88,48:28139747,5467664
g88,48:28358200,5467664
x88,48:29138892,5467664
g88,48:29357345,5467664
x88,48:30793744,5467664
k88,49:29357345,5467664:-18205
x88,49:31065354,5467664
g88,49:31283807,5467664
x88,49:32772735,5467664
g88,49:32991188,5467664
x88,49:34150450,5467664
x88,49:35327735,5467664
g88,49:35546188,5467664
x88,49:38011434,5467664
k88,49:37890293,5467664:5999
)
(88,51:14845236,6254096:23045057,455111,127431
x88,51:16338003,6254096
x88,50:17430272,6254096
g88,50:17648725,6254096
x88,50:18786504,6254096
x88,50:20084484,6254096
g88,50:20302937,6254096
x88,50:24453563,6254096
k88,51:31108358,6254096:6781935
k88,51:37890293,6254096:6781935
)
(88,57:14845236,7516231:23045057,455111,127431
(88,52:14845236,7516231:0,422343,0
g88,52:14845236,7516231
g88,52:13352468,7516231
g88,52:13024788,7516231
(88,52:13024788,7516231:1492768,422343,0
k88,52:13188629,7516231:163841
k88,52:13352469,7516231:163840
(88,52:13352469,7516231:0,0,0
(88,52:13352469,6729799:0,0,0
)
)
g88,52:14007830,7516231
x88,52:14517556,7516231
)
g88,52:14845236,7516231
)
x88,52:15336757,7516231
k88,53:14845236,7516231:-54614
x88,53:15646233,7516231
g88,53:15864686,7516231
x88,53:16520047,7516231
g88,53:16738500,7516231
x88,53:18649973,7516231
x88,53:18995859,7516231
g88,53:19214312,7516231
x88,53:19887878,7516231
g88,53:20106331,7516231
x88,53:21690121,7516231
g88,53:21908574,7516231
x88,53:22691367,7516231
g88,53:22909820,7516231
x88,53:23401341,7516231
x88,53:26004584,7516231
g88,53:26223037,7516231
x88,53:27005830,7516231
g88,53:27224283,7516231
x88,53:29430666,7516231
g88,53:29649119,7516231
x88,53:30322685,7516231
g88,53:30541138,7516231
x88,53:32745701,7516231
x88,53:34990313,7516231
g88,53:35208766,7516231
x88,53:35882332,7516231
g88,53:36100785,7516231
x88,53:36646919,7516231
g88,53:36865372,7516231
x88,53:37557143,7516231
k88,53:37890293,7516231:460290
)
(88,57:14845236,8302663:23045057,455111,127431
x88,57:16064936,8302663
x88,54:17248227,8302663
g88,54:17466680,8302663
x88,54:19762266,8302663
g88,54:19980719,8302663
x88,54:22239896,8302663
x88,54:23135555,8302663
g88,54:23354008,8302663
x88,54:24138622,8302663
g88,54:24357075,8302663
x88,54:25800691,8302663
x88,54:26073757,8302663
g88,54:26292210,8302663
x88,54:27335327,8302663
g88,54:27553780,8302663
x88,54:30613954,8302663
g88,54:30905225,8302663
x88,54:33148019,8302663
g88,54:33366472,8302663
x88,54:34697221,8302663
g88,54:34915674,8302663
x88,54:35825898,8302663
g88,55:36044351,8302663
x88,55:37537120,8302663
k88,55:37890293,8302663:353173
)
(88,57:14845236,9089095:23045057,455111,127431
x88,57:16538255,9089095
x88,55:16665686,9089095
g88,55:16884139,9089095
g88,56:16956229,9089095
x88,56:19115282,9089095
g88,56:19333735,9089095
x88,56:19861666,9089095
g88,56:20080119,9089095
x88,56:22011615,9089095
x88,56:22339296,9089095
x88,56:24310841,9089095
g88,56:24529294,9089095
x88,56:25667074,9089095
x88,56:28015452,9089095
x88,56:28252110,9089095
g88,56:28470563,9089095
x88,56:29526424,9089095
g88,56:29744877,9089095
x88,56:32036819,9089095
g88,56:32255272,9089095
x88,56:35750536,9089095
k88,57:36756845,9089095:1133449
k88,57:37890293,9089095:1133448
)
(88,63:14845236,10351230:23045057,455111,127431
(88,58:14845236,10351230:0,422343,0
g88,58:14845236,10351230
g88,58:13352468,10351230
g88,58:13024788,10351230
(88,58:13024788,10351230:1492768,422343,0
g88,58:13024788,10351230
g88,58:13024788,10351230
(88,58:13024788,10351230:0,0,0
(88,58:13024788,9564798:0,0,0
)
)
g88,58:13680149,10351230
x88,58:14517556,10351230
)
g88,58:14845236,10351230
)
x88,58:16884137,10351230
g88,59:17102590,10351230
x88,59:17730645,10351230
g88,59:17949098,10351230
x88,59:18422414,10351230
x88,59:19480095,10351230
x88,59:19771367,10351230
g88,59:19989820,10351230
x88,59:20772613,10351230
g88,59:20991066,10351230
g88,60:21063156,10351230
x88,60:24394578,10351230
g88,60:24613031,10351230
x88,60:25140962,10351230
g88,60:25359415,10351230
x88,60:26806670,10351230
g88,60:27025123,10351230
x88,60:29548265,10351230
g88,60:29766718,10351230
x88,60:30551332,10351230
g88,60:30769785,10351230
x88,60:32391804,10351230
g88,60:32610257,10351230
x88,60:33101778,10351230
x88,60:34212251,10351230
x88,60:34539932,10351230
g88,60:34758385,10351230
x88,60:37718434,10351230
k88,60:37890293,10351230:171859
)
(88,63:14845236,11137662:23045057,491520,163840
x88,63:16095957,11137662
g88,60:16314410,11137662
x88,60:19691344,11137662
g88,61:19909797,11137662
x88,61:22460246,11137662
g88,61:22678699,11137662
x88,61:23279447,11137662
x88,61:26101140,11137662
g88,61:26319593,11137662
g88,62:26391683,11137662
x88,62:29710360,11137662
g88,62:29928813,11137662
x88,62:34589165,11137662
k88,63:36176159,11137662:1714134
k88,63:37890293,11137662:1714134
)
(88,71:14845236,12399797:23045057,455111,127431
(88,64:14845236,12399797:0,422343,0
g88,64:14845236,12399797
g88,64:13352468,12399797
g88,64:13024788,12399797
(88,64:13024788,12399797:1492768,422343,0
g88,64:13024788,12399797
g88,64:13024788,12399797
(88,64:13024788,12399797:0,0,0
(88,64:13024788,11613365:0,0,0
)
)
g88,64:13680149,12399797
x88,64:14517556,12399797
)
g88,64:14845236,12399797
)
x88,64:16337950,12399797
k88,65:14845236,12399797:-18205
x88,65:17361962,12399797
g88,65:17580415,12399797
x88,65:18259734,12399797
g88,65:18478187,12399797
x88,65:20292681,12399797
g88,65:20511134,12399797
x88,65:21673127,12399797
g88,65:21891580,12399797
x88,65:24438128,12399797
x88,65:25601580,12399797
x88,65:26854417,12399797
g88,65:27072870,12399797
x88,65:27510852,12399797
x88,65:27635006,12399797
g88,65:27853459,12399797
x88,65:29088747,12399797
g88,65:29307200,12399797
x88,65:30388746,12399797
g88,65:30607199,12399797
x88,65:33109953,12399797
g88,65:33328406,12399797
x88,65:33989848,12399797
g88,65:34208301,12399797
g88,66:34280391,12399797
x88,66:35873214,12399797
g88,66:36091667,12399797
x88,66:37612984,12399797
x88,66:37880807,12399797
k88,66:37890293,12399797:9486
)
(88,71:14845236,13186229:23045057,455111,127431
x88,71:17799365,13186229
g88,66:18017818,13186229
x88,66:19638411,13186229
g88,66:19856864,13186229
x88,66:21074125,13186229
x88,66:22255013,13186229
g88,66:22473466,13186229
x88,66:24991563,13186229
g88,66:25210016,13186229
x88,66:26263766,13186229
g88,66:26482219,13186229
x88,66:29852400,13186229
g88,66:30070853,13186229
x88,66:30797576,13186229
g88,66:31016029,13186229
x88,66:32745631,13186229
k88,67:31016029,13186229:-18205
x88,67:33421446,13186229
g88,67:33639899,13186229
g88,68:33711989,13186229
x88,68:34493217,13186229
g88,68:34784488,13186229
x88,68:36092592,13186229
g88,68:36311045,13186229
x88,68:37882584,13186229
k88,68:37890293,13186229:7709
)
(88,71:14845236,13972661:23045057,455111,127431
x88,71:15445984,13972661
x88,68:18560772,13972661
g88,68:18779225,13972661
x88,68:21930419,13972661
g88,68:22148872,13972661
x88,68:22840643,13972661
g88,68:23059096,13972661
x88,68:26446953,13972661
g88,68:26665406,13972661
x88,68:27138722,13972661
x88,68:27666650,13972661
x88,68:29887599,13972661
x88,68:30015030,13972661
g88,68:30233483,13972661
x88,68:33379216,13972661
g88,69:33597669,13972661
x88,69:34653530,13972661
g88,69:34871983,13972661
x88,69:35472731,13972661
x88,69:37529837,13972661
x88,69:37766495,13972661
k88,69:37890293,13972661:141493
)
(88,71:14845236,14759093:23045057,491520,163840
x88,71:16738503,14759093
x88,69:19378154,14759093
g88,69:19596607,14759093
x88,69:21915858,14759093
g88,69:22134311,14759093
x88,69:25766104,14759093
g88,69:25984557,14759093
x88,69:27741290,14759093
g88,69:27959743,14759093
x88,69:29452512,14759093
g88,69:29670965,14759093
x88,69:30217100,14759093
g88,69:30435553,14759093
x88,69:30763234,14759093
x88,69:31090915,14759093
x88,69:31600641,14759093
k88,71:34681897,14759093:3208396
k88,71:37890293,14759093:3208396
)
(88,78:14845236,16021228:23045057,455111,127431
(88,72:14845236,16021228:0,422343,0
g88,72:14845236,16021228
g88,72:13352468,16021228
g88,72:13024788,16021228
(88,72:13024788,16021228:1492768,422343,0
g88,72:13024788,16021228
g88,72:13024788,16021228
(88,72:13024788,16021228:0,0,0
(88,72:13024788,15234796:0,0,0
)
)
g88,72:13680149,16021228
x88,72:14517556,16021228
)
g88,72:14845236,16021228
)
x88,72:15513413,16021228
k88,73:14845236,16021228:-54614
x88,73:16470096,16021228
g88,73:16688549,16021228
x88,73:17374786,16021228
g88,73:17593239,16021228
x88,73:18929594,16021228
g88,73:19148047,16021228
x88,73:19662725,16021228
g88,73:19881178,16021228
x88,73:21614827,16021228
g88,73:21833280,16021228
x88,73:22483398,16021228
g88,73:22701851,16021228
x88,73:23189440,16021228
x88,73:24146123,16021228
g88,73:24364576,16021228
x88,73:25032754,16021228
g88,73:25251207,16021228
x88,73:26379884,16021228
g88,73:26598337,16021228
x88,73:27113015,16021228
g88,73:27331468,16021228
x88,73:28279558,16021228
g88,73:28498011,16021228
x88,73:29166189,16021228
g88,73:29384642,16021228
x88,73:29926407,16021228
g88,73:30144860,16021228
x88,73:30831098,16021228
g88,73:31049551,16021228
g88,74:31121641,16021228
x88,74:31717583,16021228
x88,74:34809112,16021228
g88,74:35027565,16021228
x88,74:37882670,16021228
k88,74:37890293,16021228:7623
)
(88,78:14845236,16807660:23045057,455111,127431
x88,78:15373167,16807660
g88,74:15591620,16807660
x88,74:16137754,16807660
x88,74:16483640,16807660
x88,74:17341070,16807660
g88,74:17559523,16807660
x88,74:18469747,16807660
x88,74:20002563,16807660
g88,74:20221016,16807660
x88,74:22553012,16807660
x88,74:22880693,16807660
g88,74:23099146,16807660
x88,74:23645281,16807660
g88,74:23863734,16807660
x88,74:25647774,16807660
x88,74:26142935,16807660
g88,74:26361388,16807660
x88,74:27635702,16807660
g88,75:27854155,16807660
x88,75:29348743,16807660
g88,75:29567196,16807660
x88,75:31371261,16807660
g88,75:31589714,16807660
x88,75:33486620,16807660
g88,75:33705073,16807660
x88,75:34069163,16807660
x88,75:34396844,16807660
g88,75:34615297,16807660
x88,75:37112953,16807660
k88,75:37890293,16807660:801588
)
(88,78:14845236,17594092:23045057,455111,127431
x88,78:16339824,17594092
g88,75:16558277,17594092
x88,75:18531641,17594092
g88,75:18750094,17594092
x88,75:20355729,17594092
g88,75:20574182,17594092
x88,75:21265953,17594092
g88,75:21484406,17594092
x88,75:22649493,17594092
x88,75:23832784,17594092
g88,75:24051237,17594092
x88,75:26346823,17594092
g88,75:26565276,17594092
x88,75:27621137,17594092
g88,76:27839590,17594092
x88,76:29632732,17594092
x88,76:29760163,17594092
g88,76:29978616,17594092
g88,77:30050706,17594092
x88,77:33187338,17594092
g88,77:33405791,17594092
x88,77:33951926,17594092
g88,77:34170379,17594092
x88,77:36327613,17594092
g88,77:36546066,17594092
x88,77:37601927,17594092
k88,77:37890293,17594092:288366
)
(88,78:14845236,18380524:23045057,455111,127431
x88,78:17594112,18380524
g88,77:17812565,18380524
x88,77:22618553,18380524
k88,78:30190853,18380524:7699440
k88,78:37890293,18380524:7699440
)
(88,85:14845236,19642659:23045057,455111,127431
(88,79:14845236,19642659:0,422343,0
g88,79:14845236,19642659
g88,79:13352468,19642659
g88,79:13024788,19642659
(88,79:13024788,19642659:1492768,422343,0
g88,79:13024788,19642659
g88,79:13024788,19642659
(88,79:13024788,19642659:0,0,0
(88,79:13024788,18856227:0,0,0
)
)
g88,79:13680149,19642659
x88,79:14517556,19642659
)
g88,79:14845236,19642659
)
x88,79:15318552,19642659
k88,80:14845236,19642659:-54614
x88,80:16904163,19642659
g88,80:17122616,19642659
x88,80:17768876,19642659
g88,80:17987329,19642659
x88,80:19734959,19642659
g88,80:19953412,19642659
x88,80:20472240,19642659
g88,80:20690693,19642659
x88,80:22753261,19642659
x88,80:23080942,19642659
g88,80:23299395,19642659
x88,80:23891041,19642659
g88,80:24109494,19642659
x88,80:24537300,19642659
x88,80:24810367,19642659
x88,80:25138048,19642659
g88,80:25356501,19642659
x88,80:26002761,19642659
g88,80:26221214,19642659
x88,80:27750391,19642659
g88,80:27968844,19642659
x88,80:28624205,19642659
g88,80:28842658,19642659
x88,80:30226200,19642659
g88,80:30444653,19642659
x88,80:30963481,19642659
g88,80:31181934,19642659
g88,81:31254024,19642659
x88,81:32391804,19642659
x88,81:34740182,19642659
x88,81:34976840,19642659
g88,81:35195293,19642659
x88,81:36251154,19642659
k88,81:37890293,19642659:1639139
)
(88,85:14845236,20429091:23045057,455111,127431
x88,85:15174083,20429091
x88,81:17649895,20429091
g88,81:17868348,20429091
x88,81:18396279,20429091
g88,81:18614732,20429091
x88,81:19779819,20429091
x88,81:20963110,20429091
g88,81:21181563,20429091
x88,81:23477149,20429091
g88,81:23695602,20429091
x88,81:26723009,20429091
g88,81:26941462,20429091
x88,81:27524006,20429091
g88,81:27742459,20429091
x88,81:29746772,20429091
g88,81:29965225,20429091
x88,81:30511359,20429091
x88,81:31002880,20429091
k88,82:29965225,20429091:-54614
x88,82:31823901,20429091
g88,82:32042354,20429091
x88,82:32774173,20429091
x88,82:34430780,20429091
g88,82:34649233,20429091
x88,82:36092849,20429091
x88,82:36365915,20429091
g88,82:36584368,20429091
x88,82:37640229,20429091
k88,82:37890293,20429091:250064
)
(88,85:14845236,21215523:23045057,455111,127431
x88,85:17211819,21215523
g88,82:17430272,21215523
x88,82:18067429,21215523
x88,82:18704585,21215523
x88,82:19199746,21215523
g88,82:19418199,21215523
x88,82:19964334,21215523
g88,82:20182787,21215523
x88,82:21966827,21215523
x88,82:22461988,21215523
g88,82:22680441,21215523
x88,82:23954755,21215523
g88,82:24173208,21215523
x88,82:25704206,21215523
g88,82:25922659,21215523
x88,82:28928222,21215523
g88,83:29146675,21215523
x88,83:30202536,21215523
g88,83:30420989,21215523
x88,83:32607346,21215523
g88,83:32825799,21215523
g88,84:32897889,21215523
x88,84:34829385,21215523
x88,84:35157066,21215523
x88,84:37128611,21215523
k88,84:37890293,21215523:774789
)
(88,85:14845236,22001955:23045057,455111,127431
x88,85:15294959,22001955
x88,84:15568026,22001955
x88,84:17879997,22001955
x88,84:18007428,22001955
g88,84:18225881,22001955
x88,84:21539100,22001955
x88,84:21866781,22001955
x88,84:23031869,22001955
k88,85:30397511,22001955:7492782
k88,85:37890293,22001955:7492782
)
(88,92:14845236,23264090:23045057,455111,127431
(88,86:14845236,23264090:0,422343,0
g88,86:14845236,23264090
g88,86:13352468,23264090
g88,86:13024788,23264090
(88,86:13024788,23264090:1492768,422343,0
g88,86:13024788,23264090
g88,86:13024788,23264090
(88,86:13024788,23264090:0,0,0
(88,86:13024788,22477658:0,0,0
)
)
g88,86:13680149,23264090
x88,86:14517556,23264090
)
g88,86:14845236,23264090
)
x88,86:16000839,23264090
g88,87:16219292,23264090
x88,87:16731894,23264090
g88,87:16950347,23264090
x88,87:18121238,23264090
g88,87:18339691,23264090
x88,87:18780349,23264090
x88,87:18905595,23264090
g88,87:19124048,23264090
x88,87:19591684,23264090
x88,87:20544289,23264090
g88,87:20762742,23264090
x88,87:21733986,23264090
g88,87:21952439,23264090
x88,87:23427293,23264090
g88,87:23645746,23264090
x88,87:24333711,23264090
g88,87:24552164,23264090
g88,88:24624254,23264090
x88,88:25046926,23264090
x88,88:25749524,23264090
g88,88:25967977,23264090
x88,88:28811569,23264090
g88,88:29030022,23264090
x88,88:29551618,23264090
g88,88:29770071,23264090
x88,88:30309652,23264090
x88,88:30651387,23264090
x88,88:31498310,23264090
g88,88:31716763,23264090
x88,88:33143056,23264090
x88,88:33412627,23264090
g88,88:33631080,23264090
x88,88:34661679,23264090
g88,88:34880132,23264090
x88,88:35419713,23264090
g88,88:35638166,23264090
x88,88:37400798,23264090
x88,88:37889799,23264090
k88,88:37890293,23264090:494
)
(88,92:14845236,24050522:23045057,455111,0
x88,92:16088311,24050522
k88,88:16306068,24050522:217757
x88,88:17827881,24050522
k88,88:18045637,24050522:217756
x88,88:21214121,24050522
k88,89:21431878,24050522:217757
k88,90:21503529,24050522:71651
x88,90:23649627,24050522
k88,90:23867384,24050522:217757
x88,90:24392148,24050522
k88,90:24609904,24050522:217756
x88,90:25514666,24050522
k88,90:25732423,24050522:217757
x88,90:28466615,24050522
k88,90:28684372,24050522:217757
x88,90:30910088,24050522
k88,90:31127844,24050522:217756
x88,90:34354229,24050522
k88,90:34571986,24050522:217757
x88,90:35900177,24050522
x88,90:38017433,24050522
k88,90:37890293,24050522:0
)
(88,92:14845236,24836954:23045057,422343,127431
x88,92:18469752,24836954
x88,92:18797433,24836954
x88,92:20290202,24836954
k88,92:29026678,24836954:8863616
k88,92:37890294,24836954:8863616
)
(88,98:14845236,26099090:23045057,455111,127431
(88,93:14845236,26099090:0,422343,0
g88,93:14845236,26099090
g88,93:13352468,26099090
g88,93:13024788,26099090
(88,93:13024788,26099090:1492768,422343,0
g88,93:13024788,26099090
g88,93:13024788,26099090
(88,93:13024788,26099090:0,0,0
(88,93:13024788,25312658:0,0,0
)
)
g88,93:13680149,26099090
x88,93:14517556,26099090
)
g88,93:14845236,26099090
)
x88,93:16201106,26099090
g88,94:16419559,26099090
x88,94:17088574,26099090
g88,94:17307027,26099090
x88,94:17886840,26099090
g88,94:18105293,26099090
x88,94:18613744,26099090
g88,94:18832197,26099090
x88,94:19296047,26099090
x88,94:20204814,26099090
g88,94:20423267,26099090
x88,94:20958479,26099090
g88,94:21176932,26099090
x88,94:21756745,26099090
g88,94:21975198,26099090
x88,94:22742335,26099090
g88,94:22960788,26099090
x88,94:23424638,26099090
x88,94:24369086,26099090
g88,94:24587539,26099090
x88,94:25247634,26099090
g88,94:25466087,26099090
g88,95:25538177,26099090
x88,95:26653202,26099090
x88,95:28954248,26099090
x88,95:29185809,26099090
g88,95:29404262,26099090
x88,95:30439005,26099090
g88,95:30657458,26099090
x88,95:30996426,26099090
x88,95:33421992,26099090
g88,95:33640445,26099090
x88,95:34157817,26099090
g88,95:34376270,26099090
x88,95:34697397,26099090
g88,95:34915850,26099090
x88,95:37879139,26099090
k88,95:37890293,26099090:11154
)
(88,98:14845236,26885522:23045057,455111,127431
x88,98:15628282,26885522
g88,95:15846735,26885522
x88,95:18719108,26885522
g88,95:18937561,26885522
x88,95:20338322,26885522
x88,95:20665311,26885522
g88,95:20883764,26885522
x88,95:21924795,26885522
g88,95:22143248,26885522
x88,95:24032731,26885522
g88,96:24251184,26885522
x88,96:25670111,26885522
g88,96:25888564,26885522
x88,96:27669036,26885522
x88,96:28163170,26885522
g88,96:28381623,26885522
x88,96:29653388,26885522
g88,96:29871841,26885522
x88,96:30602196,26885522
x88,96:32582479,26885522
g88,96:32800932,26885522
x88,96:34241661,26885522
x88,96:34695825,26885522
g88,96:34914278,26885522
g88,97:34986368,26885522
x88,97:37141104,26885522
g88,97:37359557,26885522
x88,97:37886433,26885522
k88,97:37890293,26885522:3860
)
(88,98:14845236,27671954:23045057,455111,127431
x88,98:17029774,27671954
g88,97:17248227,27671954
x88,97:19674885,27671954
g88,97:19893338,27671954
x88,97:23534238,27671954
x88,97:23861919,27671954
x88,97:25354688,27671954
k88,98:31558921,27671954:6331373
k88,98:37890293,27671954:6331372
)
(88,104:14845236,28934089:23045057,455111,127431
(88,99:14845236,28934089:0,422343,0
g88,99:14845236,28934089
g88,99:13352468,28934089
g88,99:13024788,28934089
(88,99:13024788,28934089:1492768,422343,0
g88,99:13024788,28934089
g88,99:13024788,28934089
(88,99:13024788,28934089:0,0,0
(88,99:13024788,28147657:0,0,0
)
)
g88,99:13680149,28934089
x88,99:14517556,28934089
)
g88,99:14845236,28934089
)
x88,99:16940573,28934089
g88,100:17159026,28934089
x88,100:17850797,28934089
g88,100:18069250,28934089
x88,100:20405795,28934089
g88,100:20624248,28934089
x88,100:21170383,28934089
g88,100:21388836,28934089
x88,100:22663151,28934089
g88,100:22881604,28934089
x88,100:23400432,28934089
g88,100:23618885,28934089
x88,100:25058860,28934089
g88,100:25277313,28934089
x88,100:25950879,28934089
g88,100:26169332,28934089
x88,100:27935168,28934089
g88,100:28153621,28934089
x88,100:29537162,28934089
g88,100:29755615,28934089
x88,100:31850952,28934089
g88,100:32069405,28934089
x88,100:33280004,28934089
g88,100:33498457,28934089
g88,101:33570547,28934089
x88,101:36792742,28934089
k88,101:37890293,28934089:1097551
)
(88,104:14845236,29720521:23045057,455111,127431
x88,104:16288852,29720521
x88,101:16561918,29720521
g88,101:16780371,29720521
x88,101:19658500,29720521
g88,101:19876953,29720521
x88,101:21373362,29720521
g88,101:21591815,29720521
x88,101:22756902,29720521
x88,101:23940193,29720521
g88,101:24158646,29720521
x88,101:26636277,29720521
g88,101:26927548,29720521
x88,101:27619319,29720521
g88,101:27837772,29720521
x88,101:31059967,29720521
g88,101:31278420,29720521
x88,101:32334281,29720521
g88,102:32552734,29720521
x88,102:35833184,29720521
g88,102:36051637,29720521
x88,102:37639069,29720521
k88,102:37890293,29720521:275472
)
(88,104:14845236,30506953:23045057,455111,127431
x88,104:16079391,30506953
g88,102:16297844,30506953
x88,102:16621265,30506953
g88,102:16839718,30506953
x88,102:17306881,30506953
x88,102:17935517,30506953
g88,102:18153970,30506953
x88,102:21280372,30506953
g88,102:21498825,30506953
x88,102:22273239,30506953
g88,102:22491692,30506953
x88,102:23877010,30506953
g88,102:24095463,30506953
x88,102:24634498,30506953
x88,102:25750062,30506953
x88,102:26378698,30506953
x88,102:27654177,30506953
g88,102:27872630,30506953
g88,103:27944720,30506953
x88,103:29498937,30506953
g88,103:29717390,30506953
x88,103:31754935,30506953
g88,103:31973388,30506953
x88,103:35890375,30506953
x88,103:36213796,30506953
x88,103:38010579,30506953
k88,104:37886866,30506953:3427
k88,104:37890293,30506953:3427
)
(88,110:14845236,31769088:23045057,455111,127431
(88,105:14845236,31769088:0,422343,0
g88,105:14845236,31769088
g88,105:13352468,31769088
g88,105:13024788,31769088
(88,105:13024788,31769088:1492768,422343,0
g88,105:13024788,31769088
g88,105:13024788,31769088
(88,105:13024788,31769088:0,0,0
(88,105:13024788,30982656:0,0,0
)
)
g88,105:13680149,31769088
x88,105:14517556,31769088
)
g88,105:14845236,31769088
)
x88,105:15425049,31769088
k88,106:15642457,31769088:217408
x88,106:16320392,31769088
k88,106:16537801,31769088:217409
x88,106:17197896,31769088
x88,106:18142344,31769088
k88,106:18359752,31769088:217408
x88,106:19019847,31769088
k88,106:19237255,31769088:217408
x88,106:19718946,31769088
x88,106:19949778,31769088
k88,106:20167187,31769088:217409
x88,106:20845122,31769088
k88,106:21062530,31769088:217408
x88,106:21642343,31769088
k88,106:21859751,31769088:217408
x88,106:22439564,31769088
k88,106:22656973,31769088:217409
x88,106:23424110,31769088
k88,106:23641518,31769088:217408
x88,106:24301613,31769088
k88,106:24519021,31769088:217408
x88,106:25455642,31769088
k88,106:25673051,31769088:217409
x88,106:26252864,31769088
k88,106:26470272,31769088:217408
k88,107:26541704,31769088:71432
x88,107:27023395,31769088
k88,107:27240802,31769088:217407
x88,107:30061368,31769088
k88,107:30278777,31769088:217409
x88,107:31135116,31769088
x88,107:31973979,31769088
k88,107:32191387,31769088:217408
x88,107:32960308,31769088
k88,107:33177716,31769088:217408
x88,107:34592459,31769088
x88,107:34859700,31769088
k88,107:35077109,31769088:217409
x88,107:36099363,31769088
k88,107:36316771,31769088:217408
x88,107:37890293,31769088
k88,107:37890293,31769088:0
)
(88,110:14845236,32555520:23045057,491520,163840
x88,110:15537007,32555520
g88,107:15755460,32555520
x88,107:18977655,32555520
g88,107:19196108,32555520
x88,107:20361195,32555520
x88,107:21544486,32555520
g88,107:21762939,32555520
x88,107:24240570,32555520
g88,108:24459023,32555520
g88,109:24531113,32555520
x88,109:27279989,32555520
g88,109:27498442,32555520
x88,109:33433108,32555520
k88,110:35598131,32555520:2292163
k88,110:37890293,32555520:2292162
)
(88,117:14845236,33817655:23045057,455111,127431
(88,111:14845236,33817655:0,422343,0
g88,111:14845236,33817655
g88,111:13352468,33817655
g88,111:13024788,33817655
(88,111:13024788,33817655:1492768,422343,0
g88,111:13024788,33817655
g88,111:13024788,33817655
(88,111:13024788,33817655:0,0,0
(88,111:13024788,33031223:0,0,0
)
)
g88,111:13680149,33817655
x88,111:14517556,33817655
)
g88,111:14845236,33817655
)
x88,111:15289908,33817655
k88,112:14845236,33817655:-18205
x88,112:16142898,33817655
x88,112:17522235,33817655
x88,112:18070251,33817655
k88,112:18287852,33817655:217601
x88,112:18959397,33817655
k88,112:19176997,33817655:217600
x88,112:20719737,33817655
x88,112:21173428,33817655
x88,112:21481921,33817655
k88,112:21699522,33817655:217601
x88,112:22870188,33817655
k88,112:23087788,33817655:217600
x88,112:24249380,33817655
x88,112:24576023,33817655
x88,112:24884516,33817655
k88,112:25102117,33817655:217601
x88,112:26381683,33817655
k88,112:26599283,33817655:217600
k88,113:26670836,33817655:71553
x88,113:29549404,33817655
k88,113:29767004,33817655:217600
x88,113:31944989,33817655
k88,113:32162590,33817655:217601
x88,113:33944906,33817655
k88,113:34162506,33817655:217600
x88,113:35432998,33817655
k88,113:35650599,33817655:217601
x88,113:37890293,33817655
k88,113:37890293,33817655:0
)
(88,117:14845236,34604087:23045057,491520,163840
x88,117:15901097,34604087
g88,113:16119550,34604087
x88,113:18997679,34604087
g88,113:19216132,34604087
x88,113:19744063,34604087
g88,113:19962516,34604087
x88,113:21406132,34604087
x88,113:21679198,34604087
g88,113:21897651,34604087
x88,113:23871015,34604087
g88,114:24089468,34604087
x88,114:25585877,34604087
g88,114:25804330,34604087
x88,114:29181264,34604087
g88,114:29399717,34604087
x88,114:31950166,34604087
g88,114:32168619,34604087
x88,114:32769367,34604087
x88,114:35409015,34604087
g88,114:35627468,34604087
x88,114:37538939,34604087
k88,114:37890293,34604087:478494
)
(88,117:14845236,35390519:23045057,455111,127431
x88,117:17127150,35390519
k88,115:17418198,35390519:291048
x88,115:19075728,35390519
k88,115:19293735,35390519:218007
x88,115:19760898,35390519
x88,115:20281252,35390519
x88,115:22473091,35390519
x88,115:22598155,35390519
k88,115:22816251,35390519:218096
x88,115:26160065,35390519
k88,115:26378072,35390519:218007
x88,115:28591707,35390519
k88,115:28809803,35390519:218096
x88,115:31650516,35390519
k88,115:31868523,35390519:218007
x88,115:32892688,35390519
x88,115:33341646,35390519
x88,115:34421275,35390519
k88,115:34639371,35390519:218096
x88,115:37981388,35390519
k88,116:37890293,35390519:0
)
(88,117:14845236,36176951:23045057,455111,127431
x88,117:18173014,36176951
g88,116:18391467,36176951
x88,116:19447328,36176951
g88,116:19665781,36176951
x88,116:20830868,36176951
x88,116:22015980,36176951
g88,116:22234433,36176951
x88,116:23909247,36176951
k88,117:30836200,36176951:7054093
k88,117:37890293,36176951:7054093
)
(88,125:14845236,37439086:23045057,455111,127431
(88,118:14845236,37439086:0,422343,0
g88,118:14845236,37439086
g88,118:13352468,37439086
g88,118:13024788,37439086
(88,118:13024788,37439086:1492768,422343,0
g88,118:13024788,37439086
g88,118:13024788,37439086
(88,118:13024788,37439086:0,0,0
(88,118:13024788,36652654:0,0,0
)
)
g88,118:13680149,37439086
x88,118:14517556,37439086
)
g88,118:14845236,37439086
)
x88,118:15700237,37439086
k88,119:14845236,37439086:-36409
x88,119:16351448,37439086
x88,119:17639720,37439086
g88,119:17858173,37439086
x88,119:18527698,37439086
g88,119:18746151,37439086
x88,119:20266156,37439086
x88,119:21264905,37439086
g88,119:21483358,37439086
x88,119:22134787,37439086
g88,119:22353240,37439086
x88,119:24897432,37439086
g88,119:25115885,37439086
x88,119:25794457,37439086
g88,119:26012910,37439086
x88,119:29458249,37439086
g88,119:29676702,37439086
x88,119:30219560,37439086
g88,119:30438013,37439086
x88,119:31293014,37439086
x88,119:33592704,37439086
x88,119:33882010,37439086
g88,119:34100463,37439086
x88,119:34724750,37439086
g88,119:34943203,37439086
x88,119:37880065,37439086
k88,119:37890293,37439086:10228
)
(88,125:14845236,38225518:23045057,455111,127431
x88,125:15477004,38225518
g88,120:15695457,38225518
x88,120:16241591,38225518
g88,120:16460044,38225518
x88,120:17151815,38225518
g88,120:17370268,38225518
g88,121:17442358,38225518
x88,121:17870164,38225518
x88,121:18946049,38225518
g88,121:19164502,38225518
x88,121:21975275,38225518
g88,121:22193728,38225518
x88,121:22776272,38225518
g88,121:22994725,38225518
x88,121:24090634,38225518
x88,121:25821880,38225518
g88,121:26113151,38225518
x88,121:28991280,38225518
g88,121:29209733,38225518
x88,121:31539909,38225518
g88,121:31758362,38225518
x88,121:34423498,38225518
g88,121:34641951,38225518
x88,121:35169882,38225518
g88,121:35388335,38225518
x88,121:37172375,38225518
k88,121:37890293,38225518:717918
)
(88,125:14845236,39011950:23045057,455111,127431
x88,125:16288852,39011950
x88,122:16561918,39011950
g88,122:16780371,39011950
x88,122:18131142,39011950
g88,122:18349595,39011950
x88,122:21564506,39011950
g88,122:21782959,39011950
x88,122:22329094,39011950
g88,122:22547547,39011950
x88,122:23991163,39011950
x88,122:24264229,39011950
g88,122:24482682,39011950
x88,122:26266722,39011950
x88,122:26761883,39011950
g88,122:26980336,39011950
x88,122:28476745,39011950
g88,122:28695198,39011950
x88,122:31045399,39011950
x88,122:31833651,39011950
g88,122:32052104,39011950
x88,122:33107965,39011950
g88,122:33326418,39011950
x88,122:36548613,39011950
k88,122:37890293,39011950:1341680
)
(88,125:14845236,39798382:23045057,491520,163840
x88,125:16010323,39798382
x88,123:17193614,39798382
g88,123:17412067,39798382
x88,123:19889698,39798382
g88,123:20108151,39798382
g88,124:20180241,39798382
x88,124:22339294,39798382
g88,124:22557747,39798382
x88,124:23085678,39798382
g88,124:23304131,39798382
x88,124:23750141,39798382
x88,124:26868567,39798382
g88,124:27087020,39798382
x88,124:29835896,39798382
g88,124:30054349,39798382
x88,124:34714701,39798382
k88,125:36238927,39798382:1651366
k88,125:37890293,39798382:1651366
)
(88,131:14845236,41060517:23045057,455111,127431
(88,126:14845236,41060517:0,422343,0
g88,126:14845236,41060517
g88,126:13352468,41060517
g88,126:13024788,41060517
(88,126:13024788,41060517:1492768,422343,0
g88,126:13024788,41060517
g88,126:13024788,41060517
(88,126:13024788,41060517:0,0,0
(88,126:13024788,40274085:0,0,0
)
)
g88,126:13680149,41060517
x88,126:14517556,41060517
)
g88,126:14845236,41060517
)
x88,126:15318552,41060517
k88,127:14845236,41060517:-54614
x88,127:16683889,41060517
g88,127:16902342,41060517
x88,127:18112941,41060517
g88,127:18331394,41060517
x88,127:20890946,41060517
g88,127:21109399,41060517
x88,127:22265383,41060517
g88,127:22483836,41060517
x88,127:24595558,41060517
g88,127:24814011,41060517
x88,127:26270370,41060517
g88,127:26488823,41060517
x88,127:28782589,41060517
g88,127:29001042,41060517
x88,127:29783835,41060517
g88,127:30002288,41060517
x88,127:32858571,41060517
g88,127:33077024,41060517
x88,127:33859817,41060517
k88,127:37890293,41060517:4157616
)
(88,131:14845236,41846949:23045057,455111,127431
x88,131:19265284,41846949
g88,128:19556555,41846949
x88,128:20048076,41846949
g88,128:20266529,41846949
x88,128:20630619,41846949
x88,128:22125208,41846949
g88,128:22343661,41846949
x88,128:23290293,41846949
x88,128:24895928,41846949
g88,128:25114381,41846949
x88,128:25988197,41846949
x88,128:26843808,41846949
g88,128:27062261,41846949
x88,128:27846875,41846949
g88,128:28065328,41846949
x88,128:31287523,41846949
g88,128:31505976,41846949
x88,128:32549093,41846949
g88,128:32767546,41846949
x88,128:35645675,41846949
g88,129:35864128,41846949
x88,129:36919989,41846949
k88,129:37890293,41846949:970304
)
(88,131:14845236,42633381:23045057,491520,163840
x88,131:17512193,42633381
g88,129:17730646,42633381
x88,129:18276781,42633381
g88,129:18495234,42633381
x88,129:20244685,42633381
x88,129:20572366,42633381
x88,129:22543911,42633381
g88,129:22762364,42633381
x88,129:24917773,42633381
g88,129:25136226,42633381
g88,130:25208316,42633381
x88,130:26182257,42633381
x88,130:29624725,42633381
g88,130:29843178,42633381
x88,130:34175849,42633381
k88,131:35969501,42633381:1920792
k88,131:37890293,42633381:1920792
)
(88,138:14845236,43895516:23045057,455111,127431
(88,132:14845236,43895516:0,422343,0
g88,132:14845236,43895516
g88,132:13352468,43895516
g88,132:13024788,43895516
(88,132:13024788,43895516:1492768,422343,0
g88,132:13024788,43895516
g88,132:13024788,43895516
(88,132:13024788,43895516:0,0,0
(88,132:13024788,43109084:0,0,0
)
)
g88,132:13680149,43895516
x88,132:14517556,43895516
)
g88,132:14845236,43895516
)
x88,132:16349948,43895516
k88,133:14845236,43895516:-18205
x88,133:17338465,43895516
k88,133:17556602,43895516:218137
x88,133:18201477,43895516
k88,133:18419613,43895516:218136
x88,133:21510537,43895516
k88,133:21728674,43895516:218137
x88,133:22413854,43895516
k88,133:22631991,43895516:218137
x88,133:25018929,43895516
x88,133:25681427,43895516
k88,133:25899564,43895516:218137
x88,133:26517570,43895516
k88,133:26735706,43895516:218136
x88,133:30146383,43895516
k88,133:30364520,43895516:218137
x88,133:30901917,43895516
k88,133:31120054,43895516:218137
x88,133:33491762,43895516
k88,133:33709899,43895516:218137
x88,133:34354774,43895516
k88,133:34572910,43895516:218136
x88,133:37091506,43895516
k88,133:37309643,43895516:218137
x88,133:37981388,43895516
k88,133:37890293,43895516:0
)
(88,138:14845236,44681948:23045057,455111,127431
x88,138:15391370,44681948
g88,134:15609823,44681948
x88,134:16301594,44681948
g88,134:16520047,44681948
g88,135:16592137,44681948
x88,135:17447748,44681948
g88,135:17666201,44681948
x88,135:20888396,44681948
g88,135:21106849,44681948
x88,135:22271936,44681948
x88,135:23455227,44681948
g88,135:23673680,44681948
x88,135:25969266,44681948
g88,135:26187719,44681948
x88,135:27097944,44681948
x88,135:28426871,44681948
g88,135:28645324,44681948
x88,135:29429938,44681948
g88,135:29648391,44681948
x88,135:31092007,44681948
x88,135:31365073,44681948
g88,135:31583526,44681948
x88,135:34461655,44681948
g88,135:34680108,44681948
x88,135:35371879,44681948
k88,135:37890293,44681948:2518414
)
(88,138:14845236,45468380:23045057,491520,163840
x88,138:15573416,45468380
x88,136:18067430,45468380
g88,136:18285883,45468380
x88,136:19742243,45468380
g88,136:19960696,45468380
g88,137:20032786,45468380
x88,137:23489817,45468380
g88,137:23708270,45468380
x88,137:28696303,45468380
k88,138:33229728,45468380:4660565
k88,138:37890293,45468380:4660565
)
]
(88,145:13024788,49020595:24865505,1290439,235932
(88,145:13024788,49020595:24865505,1290439,235932
g88,145:2368143,49020595
(88,145:2368143,49020595:35522150,1290439,235932
[88,145:2368143,49020595:35522150,1290439,235932
(88,145:2368143,49020595:35522150,550500,235932
(88,145:2368143,49020595:0,550500,235932
[88,145:2368143,49020595:35522150,550500,235932
(88,145:2368143,49020595:35522150,550500,235932
h88,145:2368143,49020595:0,0,0
x88,145:4288714,49020595
x88,145:4634599,49020595
x88,145:5200758,49020595
g88,145:5419211,49020595
x88,145:6256618,49020595
g88,145:6475071,49020595
x88,145:7785795,49020595
r88,145:7785795,49020595:0,786432,235932
k88,145:22838044,49020595:15052249
k88,145:37890293,49020595:15052249
)
]
k88,145:2368141,49020595:-35522152
)
g88,145:2368143,49020595
[88,145:2368143,49020595:35522150,0,0
(88,145:2368143,49020595:35522150,0,0
k88,145:20129219,49020595:17761076
h88,145:20129219,49020595:0,0,0
g88,145:20129219,49020595
k88,145:37890295,49020595:17761076
)
]
g88,145:37890293,49020595
(88,145:37890293,49020595:0,550500,235932
k88,145:2368141,49020595:-35522152
[88,145:2368141,49020595:35522150,550500,235932
(88,145:2368141,49020595:35522150,550500,235932
k88,145:36274825,49020595:33906684
h88,145:36251887,49020595:0,0,0
x88,145:37234930,49020595
x88,145:37890292,49020595
r88,145:37890292,49020595:0,786432,235932
g88,145:37890292,49020595
g88,145:37890292,49020595
)
]
)
)
]
)
g88,145:37890293,49020595
)
)
]
]
]
!38161
}42
!11
{43
[1,1131:4736286,49020595:33154007,44284309,235932
(1,1131:4736286,4736286:0,0,0
[1,1131:0,4736286:0,0,0
(1,1131:0,0:0,0,0
g1,1131:0,0
)
]
)
[1,1131:4736286,4736286:0,0,0
(1,1131:4736286,1535259:0,0,0
k1,1131:4736286,1535259:-8222721
)
]
[1,1131:4736286,49020595:33154007,44284309,235932
[1,1131:13024788,49020595:24865505,47419555,235932
[1,1131:13024788,2387472:24865505,786432,0
(1,1131:13024788,2387472:24865505,0,0
(1,1131:13024788,2387472:24865505,0,0
g1,1131:2368143,2387472
(1,1131:2368143,2387472:35522150,0,0
[1,1131:2368143,2387472:35522150,0,0
(1,1131:2368143,2387472:35522150,0,0
(1,1131:2368143,2387472:0,0,0
[1,1131:2368143,2387472:35522150,0,0
(1,1131:2368143,2387472:35522150,0,0
h1,1131:2368143,2387472:0,0,0
k1,1131:20129219,2387472:17761076
k1,1131:37890295,2387472:17761076
)
]
k1,1131:2368141,2387472:-35522152
)
g1,1131:2368143,2387472
[1,1131:2368143,2387472:35522150,0,0
(1,1131:2368143,2387472:35522150,0,0
k1,1131:20129219,2387472:17761076
h1,1131:20129219,2387472:0,0,0
g1,1131:20129219,2387472
k1,1131:37890295,2387472:17761076
)
]
g1,1131:37890293,2387472
(1,1131:37890293,2387472:0,0,0
k1,1131:2368141,2387472:-35522152
[1,1131:2368141,2387472:35522150,0,0
(1,1131:2368141,2387472:35522150,0,0
k1,1131:37890293,2387472:35522152
h1,1131:37890293,2387472:0,0,0
g1,1131:37890293,2387472
g1,1131:37890293,2387472
)
]
)
)
]
)
g1,1131:37890293,2387472
)
)
]
[1,1131:13024788,45468380:24865505,41442508,0
(88,145:14845236,4681232:23045057,455111,127431
(88,139:14845236,4681232:0,422343,0
g88,139:14845236,4681232
g88,139:13352468,4681232
g88,139:13024788,4681232
(88,139:13024788,4681232:1492768,422343,0
g88,139:13024788,4681232
g88,139:13024788,4681232
(88,139:13024788,4681232:0,0,0
(88,139:13024788,3894800:0,0,0
)
)
g88,139:13680149,4681232
x88,139:14517556,4681232
)
g88,139:14845236,4681232
)
x88,139:16301595,4681232
g88,140:16520048,4681232
x88,140:17193614,4681232
g88,140:17412067,4681232
x88,140:19734960,4681232
x88,140:20062641,4681232
x88,140:21484412,4681232
g88,140:21702865,4681232
x88,140:22249000,4681232
g88,140:22467453,4681232
x88,140:26841993,4681232
g88,140:27060446,4681232
x88,140:28116307,4681232
g88,140:28334760,4681232
g88,141:28406850,4681232
x88,141:31783784,4681232
g88,141:32002237,4681232
x88,141:34388846,4681232
g88,141:34607299,4681232
x88,141:35153434,4681232
x88,141:37793082,4681232
k88,141:37890293,4681232:97211
)
(88,145:14845236,5467664:23045057,491520,163840
x88,145:16497985,5467664
g88,141:16716438,5467664
x88,141:18975615,5467664
x88,141:19321500,5467664
g88,141:19539953,5467664
x88,141:20122497,5467664
g88,141:20340950,5467664
x88,141:21835538,5467664
g88,141:22053991,5467664
x88,141:24027355,5467664
g88,141:24245808,5467664
x88,141:27305982,5467664
g88,142:27524435,5467664
g88,143:27596525,5467664
x88,143:28379318,5467664
g88,143:28670589,5467664
x88,143:29619043,5467664
g88,143:29837496,5467664
x88,143:30438244,5467664
x88,143:33553032,5467664
g88,143:33771485,5467664
x88,143:36922679,5467664
g88,143:37141132,5467664
x88,143:37832903,5467664
k88,143:37890293,5467664:57390
)
(88,145:14845236,6254096:23045057,455111,127431
x88,145:17370781,6254096
g88,143:17589234,6254096
x88,143:18189982,6254096
x88,143:20829630,6254096
g88,143:21048083,6254096
x88,143:21832697,6254096
g88,143:22051150,6254096
x88,143:22651898,6254096
k88,144:22051150,6254096:-18205
x88,144:24346734,6254096
g88,144:24565187,6254096
x88,144:25093118,6254096
g88,144:25311571,6254096
x88,144:27463341,6254096
g88,144:27681794,6254096
x88,144:29174563,6254096
g88,144:29393016,6254096
x88,144:29939151,6254096
g88,144:30157604,6254096
x88,144:30485285,6254096
x88,144:30812966,6254096
x88,144:31322692,6254096
k88,145:34542923,6254096:3347371
k88,145:37890293,6254096:3347370
)
(88,151:14845236,7564816:23045057,455111,127431
(88,146:14845236,7564816:0,422343,0
g88,146:14845236,7564816
g88,146:13352468,7564816
g88,146:13024788,7564816
(88,146:13024788,7564816:1492768,422343,0
g88,146:13024788,7564816
g88,146:13024788,7564816
(88,146:13024788,7564816:0,0,0
(88,146:13024788,6778384:0,0,0
)
)
g88,146:13680149,7564816
x88,146:14517556,7564816
)
g88,146:14845236,7564816
)
x88,146:16611072,7564816
g88,147:16829525,7564816
x88,147:17949101,7564816
g88,147:18167554,7564816
x88,147:20171869,7564816
g88,147:20390322,7564816
x88,147:21684662,7564816
x88,147:22214411,7564816
g88,147:22432864,7564816
x88,147:22878874,7564816
x88,147:23006305,7564816
g88,147:23224758,7564816
x88,147:24043960,7564816
x88,147:25063411,7564816
g88,147:25281864,7564816
x88,147:25955430,7564816
g88,147:26173883,7564816
x88,147:27850517,7564816
g88,147:28068970,7564816
x88,147:28615105,7564816
g88,147:28833558,7564816
x88,147:30927075,7564816
g88,147:31145528,7564816
x88,147:32529069,7564816
g88,147:32747522,7564816
g88,148:32819612,7564816
x88,148:33675223,7564816
g88,148:33893676,7564816
x88,148:37270610,7564816
k88,148:37890293,7564816:619683
)
(88,151:14845236,8351248:23045057,455111,127431
x88,151:16010323,8351248
x88,148:17193614,8351248
g88,148:17412067,8351248
x88,148:19707653,8351248
g88,148:19926106,8351248
x88,148:22021442,8351248
x88,148:22933487,8351248
g88,148:23151940,8351248
x88,148:23936554,8351248
g88,148:24155007,8351248
x88,148:25558573,8351248
g88,148:25777026,8351248
x88,148:28398471,8351248
g88,148:28616924,8351248
x88,148:29144855,8351248
g88,148:29363308,8351248
x88,148:30912511,8351248
k88,149:29363308,8351248:-18205
x88,149:31367622,8351248
g88,149:31586075,8351248
g88,150:31658165,8351248
x88,150:32258913,8351248
x88,150:35373701,8351248
k88,150:37890293,8351248:2516592
)
(88,151:14845236,9137680:23045057,455111,127431
x88,151:18358704,9137680
g88,150:18577157,9137680
x88,150:20736210,9137680
g88,150:20954663,9137680
x88,150:21482594,9137680
g88,150:21701047,9137680
x88,150:23776356,9137680
g88,150:23994809,9137680
x88,150:25050670,9137680
g88,150:25269123,9137680
x88,150:25742439,9137680
x88,150:26270367,9137680
x88,150:28491316,9137680
x88,150:28618747,9137680
g88,150:28837200,9137680
x88,150:30839695,9137680
k88,151:34301424,9137680:3588869
k88,151:37890293,9137680:3588869
)
(88,158:14845236,10448400:23045057,455111,127431
(88,152:14845236,10448400:0,422343,0
g88,152:14845236,10448400
g88,152:13352468,10448400
g88,152:13024788,10448400
(88,152:13024788,10448400:1492768,422343,0
g88,152:13024788,10448400
g88,152:13024788,10448400
(88,152:13024788,10448400:0,0,0
(88,152:13024788,9661968:0,0,0
)
)
g88,152:13680149,10448400
x88,152:14517556,10448400
)
g88,152:14845236,10448400
)
x88,152:15810073,10448400
k88,153:14845236,10448400:-18205
x88,153:16811320,10448400
g88,153:17029773,10448400
x88,153:18067429,10448400
g88,153:18285882,10448400
x88,153:19523788,10448400
g88,153:19742241,10448400
x88,153:20288376,10448400
g88,153:20506829,10448400
x88,153:21726530,10448400
g88,153:21944983,10448400
x88,153:22363686,10448400
g88,153:22582139,10448400
x88,153:23028149,10448400
x88,153:23940194,10448400
g88,153:24158647,10448400
x88,153:24832213,10448400
g88,153:25050666,10448400
x88,153:26579844,10448400
g88,153:26798297,10448400
x88,153:27344432,10448400
g88,153:27562885,10448400
x88,153:28227349,10448400
g88,153:28445802,10448400
x88,153:29483458,10448400
g88,153:29701911,10448400
g88,154:29774001,10448400
x88,154:32734050,10448400
g88,154:32952503,10448400
x88,154:33862727,10448400
g88,154:34081180,10448400
x88,154:34791156,10448400
x88,154:36120083,10448400
x88,154:36465969,10448400
x88,154:36848264,10448400
g88,154:37066717,10448400
x88,154:37594648,10448400
k88,154:37890293,10448400:295645
)
(88,158:14845236,11234832:23045057,455111,127431
x88,158:18203963,11234832
g88,154:18422416,11234832
x88,154:18968551,11234832
g88,154:19187004,11234832
x88,154:20971044,11234832
x88,154:21466205,11234832
g88,154:21684658,11234832
x88,154:22958972,11234832
g88,154:23177425,11234832
x88,154:23909244,11234832
x88,154:25565851,11234832
g88,154:25784304,11234832
x88,154:27333507,11234832
k88,155:25784304,11234832:-18205
x88,155:27788618,11234832
g88,155:28079889,11234832
x88,155:28935500,11234832
g88,155:29153953,11234832
x88,155:32376148,11234832
g88,155:32594601,11234832
x88,155:33759688,11234832
x88,155:34942979,11234832
g88,155:35161432,11234832
x88,155:37457018,11234832
k88,155:37890293,11234832:433275
)
(88,158:14845236,12021264:23045057,455111,127431
x88,158:17104413,12021264
x88,155:17450298,12021264
g88,155:17668751,12021264
x88,155:19165160,12021264
g88,155:19383613,12021264
x88,155:21786606,12021264
g88,155:22005059,12021264
x88,155:23279374,12021264
g88,155:23497827,12021264
x88,155:24371643,12021264
x88,155:25227254,12021264
g88,155:25445707,12021264
x88,155:26902067,12021264
g88,156:27120520,12021264
g88,157:27192610,12021264
x88,157:27793358,12021264
x88,157:30908146,12021264
g88,157:31126599,12021264
x88,157:33285652,12021264
g88,157:33504105,12021264
x88,157:34032036,12021264
g88,157:34250489,12021264
x88,157:36489640,12021264
k88,157:37890293,12021264:1400653
)
(88,158:14845236,12807696:23045057,455111,127431
x88,158:18273141,12807696
g88,157:18491594,12807696
x88,157:23297582,12807696
k88,158:30530368,12807696:7359926
k88,158:37890293,12807696:7359925
)
(88,165:14845236,14118416:23045057,455111,127431
(88,159:14845236,14118416:0,422343,0
g88,159:14845236,14118416
g88,159:13352468,14118416
g88,159:13024788,14118416
(88,159:13024788,14118416:1492768,422343,0
g88,159:13024788,14118416
g88,159:13024788,14118416
(88,159:13024788,14118416:0,0,0
(88,159:13024788,13331984:0,0,0
)
)
g88,159:13680149,14118416
x88,159:14517556,14118416
)
g88,159:14845236,14118416
)
x88,159:15318552,14118416
k88,160:14845236,14118416:-54614
x88,160:16942392,14118416
g88,160:17160845,14118416
x88,160:18262217,14118416
g88,160:18480670,14118416
x88,160:20892765,14118416
g88,160:21111218,14118416
x88,160:21775681,14118416
g88,160:21994134,14118416
x88,160:24080369,14118416
g88,160:24298822,14118416
x88,160:25081615,14118416
g88,160:25300068,14118416
x88,160:27510092,14118416
g88,160:27728545,14118416
x88,160:29002859,14118416
g88,160:29221312,14118416
x88,160:31132784,14118416
g88,160:31351237,14118416
x88,160:32134030,14118416
g88,160:32352483,14118416
x88,160:33026049,14118416
g88,160:33244502,14118416
x88,160:35083156,14118416
x88,160:35793131,14118416
g88,160:36011584,14118416
x88,160:37285898,14118416
k88,160:37890293,14118416:695490
)
(88,165:14845236,14904848:23045057,455111,127431
x88,165:15391370,14904848
g88,160:15609823,14904848
x88,160:16301594,14904848
g88,160:16520047,14904848
g88,161:16592137,14904848
x88,161:19969071,14904848
g88,161:20187524,14904848
x88,161:21352611,14904848
x88,161:22535902,14904848
g88,161:22754355,14904848
x88,161:25049941,14904848
g88,161:25268394,14904848
x88,161:28295801,14904848
g88,161:28514254,14904848
x88,161:29096798,14904848
g88,161:29315251,14904848
x88,161:31319564,14904848
g88,161:31538017,14904848
x88,161:33287468,14904848
x88,161:33615149,14904848
x88,161:35586694,14904848
g88,161:35805147,14904848
x88,161:37248763,14904848
k88,162:35805147,14904848:-18205
x88,162:37962377,14904848
k88,162:37890293,14904848:55056
)
(88,165:14845236,15691280:23045057,455111,127431
x88,165:18424238,15691280
g88,163:18642691,15691280
x88,163:19116007,15691280
x88,163:19643935,15691280
x88,163:21864884,15691280
g88,163:22083337,15691280
x88,163:22593063,15691280
g88,163:22811516,15691280
x88,163:25050668,15691280
g88,163:25269121,15691280
x88,163:27344430,15691280
g88,163:27562883,15691280
x88,163:29761981,15691280
x88,163:30289911,15691280
g88,163:30508364,15691280
x88,163:34476945,15691280
x88,163:34804626,15691280
x88,163:36625076,15691280
k88,165:37194115,15691280:696179
k88,165:37890293,15691280:696178
)
(88,171:14845236,17002000:23045057,455111,127431
(88,166:14845236,17002000:0,422343,0
g88,166:14845236,17002000
g88,166:13352468,17002000
g88,166:13024788,17002000
(88,166:13024788,17002000:1492768,422343,0
g88,166:13024788,17002000
g88,166:13024788,17002000
(88,166:13024788,17002000:0,0,0
(88,166:13024788,16215568:0,0,0
)
)
g88,166:13680149,17002000
x88,166:14517556,17002000
)
g88,166:14845236,17002000
)
x88,166:15512066,17002000
k88,167:14845236,17002000:-54614
x88,167:15817901,17002000
g88,167:16036354,17002000
x88,167:16685162,17002000
g88,167:16903615,17002000
x88,167:17660557,17002000
x88,167:18002801,17002000
g88,167:18221254,17002000
x88,167:18761928,17002000
g88,167:18980381,17002000
x88,167:19647211,17002000
x88,167:20601854,17002000
g88,167:20820307,17002000
x88,167:21505161,17002000
g88,167:21723614,17002000
x88,167:22570669,17002000
g88,167:22789122,17002000
x88,167:23455953,17002000
g88,167:23674406,17002000
x88,167:24593551,17002000
g88,167:24812004,17002000
x88,167:25478835,17002000
g88,167:25697288,17002000
x88,167:26544343,17002000
g88,167:26762796,17002000
x88,167:27609851,17002000
g88,167:27828304,17002000
x88,167:28368976,17002000
g88,167:28587429,17002000
x88,167:29272283,17002000
g88,167:29490736,17002000
g88,168:29562826,17002000
x88,168:30689228,17002000
x88,168:33013940,17002000
x88,168:33428274,17002000
g88,168:33646727,17002000
x88,168:33989154,17002000
x88,168:36620069,17002000
g88,168:36838522,17002000
x88,168:37883824,17002000
k88,168:37890293,17002000:6469
)
(88,171:14845236,17788432:23045057,455111,127431
x88,171:18418123,17788432
g88,168:18636576,17788432
x88,168:19164507,17788432
g88,168:19382960,17788432
x88,168:19710641,17788432
g88,168:19929094,17788432
x88,168:20620865,17788432
x88,168:20948546,17788432
x88,168:21403657,17788432
g88,168:21622110,17788432
x88,168:24645877,17788432
g88,168:24864330,17788432
x88,168:25446874,17788432
g88,168:25665327,17788432
x88,168:27669640,17788432
g88,169:27888093,17788432
x88,169:30846320,17788432
g88,169:31064773,17788432
x88,169:32107890,17788432
g88,169:32326343,17788432
x88,169:32872478,17788432
g88,169:33090931,17788432
x88,169:34874971,17788432
x88,169:35370132,17788432
g88,169:35588585,17788432
x88,169:36862899,17788432
k88,169:37890293,17788432:1027394
)
(88,171:14845236,18574864:23045057,455111,127431
x88,171:16288852,18574864
x88,169:16743963,18574864
g88,169:16962416,18574864
g88,170:17034506,18574864
x88,170:19193559,18574864
g88,170:19412012,18574864
x88,170:19939943,18574864
g88,170:20158396,18574864
x88,170:22415753,18574864
x88,170:22688819,18574864
g88,170:22907272,18574864
x88,170:25785399,18574864
g88,170:26003852,18574864
x88,170:29644752,18574864
x88,170:29972433,18574864
x88,170:31137521,18574864
k88,171:34450337,18574864:3439956
k88,171:37890293,18574864:3439956
)
(88,177:14845236,19885584:23045057,455111,127431
(88,172:14845236,19885584:0,422343,0
g88,172:14845236,19885584
g88,172:13352468,19885584
g88,172:13024788,19885584
(88,172:13024788,19885584:1492768,422343,0
g88,172:13024788,19885584
g88,172:13024788,19885584
(88,172:13024788,19885584:0,0,0
(88,172:13024788,19099152:0,0,0
)
)
g88,172:13680149,19885584
x88,172:14517556,19885584
)
g88,172:14845236,19885584
)
x88,172:16861201,19885584
k88,173:17072638,19885584:211437
x88,173:17723812,19885584
k88,173:17935250,19885584:211438
x88,173:18416941,19885584
x88,173:20526366,19885584
k88,173:20737803,19885584:211437
x88,173:21397898,19885584
k88,173:21609335,19885584:211437
x88,173:23470088,19885584
k88,173:23681526,19885584:211438
x88,173:24252418,19885584
k88,173:24463855,19885584:211437
x88,173:24883105,19885584
x88,173:25722294,19885584
x88,173:26061626,19885584
x88,173:26954010,19885584
k88,173:27165448,19885584:211438
x88,173:28307234,19885584
k88,173:28518671,19885584:211437
x88,173:28955761,19885584
x88,173:30525352,19885584
k88,173:30736789,19885584:211437
x88,173:31744771,19885584
k88,173:31956209,19885584:211438
k88,174:32023878,19885584:67669
x88,174:34780219,19885584
k88,174:34991657,19885584:211438
x88,174:36406400,19885584
x88,174:36673641,19885584
k88,174:36885078,19885584:211437
x88,174:37907332,19885584
k88,174:37890293,19885584:0
)
(88,177:14845236,20672016:23045057,455111,127431
x88,177:17905410,20672016
g88,174:18196681,20672016
x88,174:18524362,20672016
g88,174:18742815,20672016
x88,174:20439474,20672016
g88,174:20657927,20672016
x88,174:21185858,20672016
g88,174:21404311,20672016
x88,174:22569398,20672016
x88,174:23752689,20672016
g88,174:23971142,20672016
x88,174:26266728,20672016
g88,174:26485181,20672016
x88,174:27358997,20672016
x88,174:28473111,20672016
g88,174:28691564,20672016
x88,174:29476178,20672016
g88,175:29694631,20672016
x88,175:31371265,20672016
x88,175:31698946,20672016
x88,175:32336102,20672016
g88,175:32554555,20672016
x88,175:35505501,20672016
k88,175:37890293,20672016:2384792
)
(88,177:14845236,21458448:23045057,447828,127431
x88,177:17730645,21458448
g88,175:17949098,21458448
g88,176:18021188,21458448
x88,176:18876799,21458448
g88,176:19095252,21458448
x88,176:21973381,21458448
g88,176:22191834,21458448
x88,176:24449188,21458448
g88,176:24667641,21458448
x88,176:28162905,21458448
k88,177:32963029,21458448:4927264
k88,177:37890293,21458448:4927264
)
(88,183:14845236,22769168:23045057,455111,127431
(88,178:14845236,22769168:0,422343,0
g88,178:14845236,22769168
g88,178:13352468,22769168
g88,178:13024788,22769168
(88,178:13024788,22769168:1492768,422343,0
g88,178:13024788,22769168
g88,178:13024788,22769168
(88,178:13024788,22769168:0,0,0
(88,178:13024788,21982736:0,0,0
)
)
g88,178:13680149,22769168
x88,178:14517556,22769168
)
g88,178:14845236,22769168
)
x88,178:15336757,22769168
k88,179:14845236,22769168:-54614
x88,179:16995184,22769168
g88,179:17213637,22769168
x88,179:17841692,22769168
g88,179:18060145,22769168
x88,179:19516504,22769168
g88,179:19734957,22769168
x88,179:20326603,22769168
g88,179:20545056,22769168
x88,179:21036577,22769168
x88,179:22695004,22769168
g88,179:22913457,22769168
x88,179:23605228,22769168
g88,179:23823681,22769168
x88,179:26489726,22769168
g88,179:26708179,22769168
x88,179:27381745,22769168
g88,179:27600198,22769168
x88,179:30302651,22769168
g88,179:30521104,22769168
x88,179:31777213,22769168
g88,179:31995666,22769168
x88,179:33044245,22769168
x88,179:33863446,22769168
g88,179:34081899,22769168
x88,179:35101350,22769168
g88,179:35319803,22769168
x88,179:35865937,22769168
g88,179:36084390,22769168
x88,179:36776161,22769168
k88,179:37890293,22769168:1241272
)
(88,183:14845236,23555600:23045057,455111,127431
x88,183:16101345,23555600
x88,180:17940000,23555600
g88,180:18158453,23555600
x88,180:21400672,23555600
x88,180:21895833,23555600
g88,180:22114286,23555600
x88,180:22642217,23555600
g88,180:22860670,23555600
x88,180:26219397,23555600
g88,180:26437850,23555600
x88,180:27493711,23555600
g88,180:27712164,23555600
x88,180:29314159,23555600
g88,180:29532612,23555600
x88,180:29896702,23555600
x88,180:30974407,23555600
x88,180:32418023,23555600
x88,180:32691089,23555600
g88,180:32909542,23555600
x88,180:34405951,23555600
g88,180:34624404,23555600
x88,180:37846599,23555600
k88,181:37890293,23555600:43694
)
(88,183:14845236,24342032:23045057,491520,163840
x88,183:16010323,24342032
x88,181:17193614,24342032
g88,181:17412067,24342032
x88,181:19889698,24342032
g88,181:20108151,24342032
g88,182:20180241,24342032
x88,182:21500067,24342032
g88,182:21718520,24342032
x88,182:23065652,24342032
g88,182:23284105,24342032
x88,182:29218771,24342032
k88,183:33490962,24342032:4399331
k88,183:37890293,24342032:4399331
)
(88,190:14845236,25652752:23045057,455111,127431
(88,184:14845236,25652752:0,422343,0
g88,184:14845236,25652752
g88,184:13352468,25652752
g88,184:13024788,25652752
(88,184:13024788,25652752:1492768,422343,0
g88,184:13024788,25652752
g88,184:13024788,25652752
(88,184:13024788,25652752:0,0,0
(88,184:13024788,24866320:0,0,0
)
)
g88,184:13680149,25652752
x88,184:14517556,25652752
)
g88,184:14845236,25652752
)
x88,184:15800972,25652752
g88,185:16019425,25652752
x88,185:16538253,25652752
g88,185:16756706,25652752
x88,185:17635072,25652752
g88,185:17853525,25652752
x88,185:18527091,25652752
g88,185:18745544,25652752
x88,185:19419110,25652752
x88,185:20383948,25652752
g88,185:20602401,25652752
x88,185:21285069,25652752
g88,185:21503522,25652752
x88,185:22504769,25652752
g88,185:22723222,25652752
x88,185:23396788,25652752
g88,185:23615241,25652752
x88,185:24206887,25652752
g88,185:24425340,25652752
x88,185:25098906,25652752
g88,185:25317359,25652752
g88,186:25389449,25652752
x88,186:28349498,25652752
g88,186:28567951,25652752
x88,186:29095882,25652752
g88,186:29314335,25652752
x88,186:30224559,25652752
g88,186:30443012,25652752
x88,186:32123285,25652752
x88,186:33472237,25652752
g88,186:33690690,25652752
x88,186:36357647,25652752
g88,186:36576100,25652752
x88,186:37104031,25652752
k88,186:37890293,25652752:786262
)
(88,190:14845236,26439184:23045057,455111,127431
x88,190:16374412,26439184
g88,186:16592865,26439184
x88,186:17324684,26439184
x88,186:19308972,26439184
g88,186:19527425,26439184
x88,186:21076628,26439184
x88,186:21349694,26439184
g88,186:21568147,26439184
x88,186:22114282,26439184
g88,186:22332735,26439184
x88,186:24116775,26439184
k88,187:22332735,26439184:-18205
x88,187:24611936,26439184
g88,187:24830389,26439184
x88,187:26104703,26439184
g88,187:26323156,26439184
x88,187:27561062,26439184
g88,187:27779515,26439184
x88,187:30366372,26439184
x88,187:30603030,26439184
g88,187:30821483,26439184
x88,187:32969612,26439184
g88,187:33188065,26439184
x88,187:35574673,26439184
x88,187:35902354,26439184
g88,187:36120807,26439184
x88,187:37617216,26439184
k88,187:37890293,26439184:273077
)
(88,190:14845236,27225616:23045057,491520,163840
x88,190:18067431,27225616
g88,187:18285884,27225616
x88,187:19450971,27225616
x88,187:20634262,27225616
g88,187:20852715,27225616
x88,187:23330346,27225616
g88,188:23548799,27225616
g88,189:23620889,27225616
x88,189:25113656,27225616
x88,189:26205925,27225616
g88,189:26424378,27225616
x88,189:27562157,27225616
x88,189:28860137,27225616
g88,189:29078590,27225616
x88,189:34066623,27225616
k88,190:35914888,27225616:1975405
k88,190:37890293,27225616:1975405
)
(88,196:14845236,28536336:23045057,455111,127431
(88,191:14845236,28536336:0,422343,0
g88,191:14845236,28536336
g88,191:13352468,28536336
g88,191:13024788,28536336
(88,191:13024788,28536336:1492768,422343,0
g88,191:13024788,28536336
g88,191:13024788,28536336
(88,191:13024788,28536336:0,0,0
(88,191:13024788,27749904:0,0,0
)
)
g88,191:13680149,28536336
x88,191:14517556,28536336
)
g88,191:14845236,28536336
)
x88,191:15609824,28536336
k88,192:14845236,28536336:-18205
x88,192:15955709,28536336
g88,192:16174162,28536336
x88,192:16847728,28536336
g88,192:17066181,28536336
x88,192:17557702,28536336
x88,192:17794359,28536336
g88,192:18012812,28536336
x88,192:18704583,28536336
g88,192:18923036,28536336
x88,192:19596602,28536336
x88,192:20561440,28536336
g88,192:20779893,28536336
x88,192:21326028,28536336
g88,192:21544481,28536336
x88,192:22527523,28536336
g88,192:22745976,28536336
x88,192:23419542,28536336
g88,192:23637995,28536336
x88,192:26241238,28536336
g88,192:26459691,28536336
x88,192:27242484,28536336
g88,192:27460937,28536336
x88,192:28380264,28536336
g88,192:28598717,28536336
x88,192:29117545,28536336
g88,192:29335998,28536336
x88,192:29882132,28536336
g88,192:30100585,28536336
x88,192:30792356,28536336
g88,192:31010809,28536336
g88,193:31082899,28536336
x88,193:31938510,28536336
g88,193:32156963,28536336
x88,193:35533897,28536336
k88,193:37890293,28536336:2356396
)
(88,196:14845236,29322768:23045057,455111,127431
x88,196:15768275,29322768
x88,193:16296204,29322768
x88,193:17861790,29322768
g88,193:18080243,29322768
x88,193:19299943,29322768
x88,193:20483234,29322768
g88,193:20701687,29322768
x88,193:23224829,29322768
g88,193:23443282,29322768
x88,193:24371711,29322768
x88,193:25227322,29322768
g88,193:25445775,29322768
x88,193:26230389,29322768
g88,193:26448842,29322768
x88,193:29408891,29322768
g88,193:29627344,29322768
x88,193:30537568,29322768
g88,193:30756021,29322768
x88,193:31202031,29322768
k88,194:30756021,29322768:-18205
x88,194:32243326,29322768
x88,194:34211231,29322768
x88,194:34557116,29322768
x88,194:36129984,29322768
k88,194:37890293,29322768:1760309
)
(88,196:14845236,30109200:23045057,455111,127431
x88,196:18926682,30109200
g88,194:19145135,30109200
x88,194:19691270,30109200
g88,194:19909723,30109200
x88,194:21458926,30109200
x88,194:21731992,30109200
g88,194:21950445,30109200
x88,194:22396455,30109200
x88,194:23798200,30109200
x88,194:24475406,30109200
g88,194:24766677,30109200
x88,194:25258198,30109200
g88,194:25476651,30109200
x88,194:27278895,30109200
x88,194:28407572,30109200
x88,194:29192184,30109200
g88,194:29410637,30109200
x88,194:31103656,30109200
x88,194:31231087,30109200
g88,194:31449540,30109200
g88,195:31521630,30109200
x88,195:33720728,30109200
x88,195:34248658,30109200
g88,195:34467111,30109200
x88,195:37962375,30109200
k88,196:37862764,30109200:27529
k88,196:37890293,30109200:27529
)
(88,202:14845236,31419920:23045057,455111,127431
(88,197:14845236,31419920:0,422343,0
g88,197:14845236,31419920
g88,197:13352468,31419920
g88,197:13024788,31419920
(88,197:13024788,31419920:1492768,422343,0
g88,197:13024788,31419920
g88,197:13024788,31419920
(88,197:13024788,31419920:0,0,0
(88,197:13024788,30633488:0,0,0
)
)
g88,197:13680149,31419920
x88,197:14517556,31419920
)
g88,197:14845236,31419920
)
x88,197:16956958,31419920
k88,198:14845236,31419920:18205
x88,198:17523117,31419920
g88,198:17741570,31419920
x88,198:18906657,31419920
g88,198:19125110,31419920
x88,198:21564513,31419920
g88,198:21782966,31419920
x88,198:22201669,31419920
g88,198:22420122,31419920
x88,198:24076731,31419920
g88,198:24295184,31419920
x88,198:24968750,31419920
g88,198:25187203,31419920
x88,198:26628998,31419920
x88,198:27084109,31419920
x88,198:27757675,31419920
g88,198:27976128,31419920
x88,198:28649694,31419920
g88,198:28868147,31419920
x88,198:30069644,31419920
x88,198:30890666,31419920
g88,198:31109119,31419920
x88,198:31782685,31419920
g88,198:32001138,31419920
x88,198:33712361,31419920
x88,198:34167472,31419920
x88,198:35678444,31419920
g88,198:35896897,31419920
x88,198:36916348,31419920
k88,198:37890293,31419920:1101085
)
(88,202:14845236,32206352:23045057,455111,127431
x88,202:16064936,32206352
x88,199:17248227,32206352
g88,199:17466680,32206352
x88,199:19980719,32206352
x88,199:21586354,32206352
g88,199:21804807,32206352
x88,199:26215755,32206352
g88,199:26434208,32206352
x88,199:26962139,32206352
g88,199:27180592,32206352
x88,199:29512588,32206352
x88,199:29840269,32206352
g88,199:30058722,32206352
x88,199:30604857,32206352
g88,199:30823310,32206352
x88,199:32266926,32206352
x88,199:32539992,32206352
g88,199:32758445,32206352
x88,199:34542485,32206352
k88,200:32758445,32206352:-18205
x88,200:35219691,32206352
g88,200:35438144,32206352
g88,201:35510234,32206352
x88,201:37003002,32206352
x88,201:37858613,32206352
k88,201:37890293,32206352:158820
)
(88,202:14845236,32992784:23045057,422343,127431
x88,202:17668754,32992784
k88,202:27715954,32992784:10174340
k88,202:37890294,32992784:10174340
)
(88,208:14845236,34303504:23045057,455111,127431
(88,203:14845236,34303504:0,422343,0
g88,203:14845236,34303504
g88,203:13352468,34303504
g88,203:13024788,34303504
(88,203:13024788,34303504:1492768,422343,0
g88,203:13024788,34303504
g88,203:13024788,34303504
(88,203:13024788,34303504:0,0,0
(88,203:13024788,33517072:0,0,0
)
)
g88,203:13680149,34303504
x88,203:14517556,34303504
)
g88,203:14845236,34303504
)
x88,203:16667342,34303504
g88,204:16885795,34303504
x88,204:18148640,34303504
g88,204:18367093,34303504
x88,204:19904156,34303504
g88,204:20122609,34303504
x88,204:21493698,34303504
g88,204:21712151,34303504
x88,204:23245607,34303504
g88,204:23464060,34303504
x88,204:24636702,34303504
g88,204:24855155,34303504
x88,204:25297151,34303504
x88,204:26650037,34303504
g88,204:26868490,34303504
x88,204:28032111,34303504
g88,204:28250564,34303504
x88,204:30198955,34303504
g88,204:30417408,34303504
x88,204:31102953,34303504
g88,204:31321406,34303504
g88,205:31393496,34303504
x88,205:34397265,34303504
g88,205:34615718,34303504
x88,205:36150978,34303504
x88,205:36421423,34303504
g88,205:36639876,34303504
x88,205:37897308,34303504
k88,205:37890293,34303504:10024
)
(88,208:14845236,35089936:23045057,455111,127431
x88,208:17805285,35089936
g88,205:18023738,35089936
x88,205:19298052,35089936
g88,205:19516505,35089936
x88,205:22893439,35089936
g88,205:23111892,35089936
x88,205:24022116,35089936
g88,205:24240569,35089936
x88,205:25287327,35089936
x88,205:27346254,35089936
g88,205:27564707,35089936
x88,205:30890666,35089936
g88,206:31109119,35089936
x88,206:32164980,35089936
g88,206:32383433,35089936
x88,206:33603133,35089936
x88,206:34786424,35089936
g88,206:35004877,35089936
x88,206:37528019,35089936
k88,206:37890293,35089936:362274
)
(88,208:14845236,35876368:23045057,491520,163840
x88,208:15614157,35876368
k88,206:15828156,35876368:213999
x88,206:17524777,35876368
x88,206:17845540,35876368
x88,206:18469589,35876368
k88,206:18683588,35876368:213999
x88,206:21290069,35876368
x88,206:21413859,35876368
k88,206:21627858,35876368:213999
k88,207:21697142,35876368:69284
x88,207:23813012,35876368
k88,207:24027011,35876368:213999
x88,207:24544383,35876368
k88,207:24758383,35876368:214000
x88,207:26990216,35876368
x88,207:28097740,35876368
x88,207:28721789,35876368
x88,207:29809689,35876368
k88,207:30023688,35876368:213999
x88,207:31058431,35876368
k88,207:31272430,35876368:213999
x88,207:32790648,35876368
x88,207:33236293,35876368
k88,207:33450292,35876368:213999
x88,207:36875648,35876368
x88,207:37196775,35876368
x88,207:38017433,35876368
k88,208:37890293,35876368:0
k88,208:37890293,35876368:0
)
(88,213:14845236,37187088:23045057,455111,127431
(88,209:14845236,37187088:0,422343,0
g88,209:14845236,37187088
g88,209:13352468,37187088
g88,209:13024788,37187088
(88,209:13024788,37187088:1492768,422343,0
g88,209:13024788,37187088
g88,209:13024788,37187088
(88,209:13024788,37187088:0,0,0
(88,209:13024788,36400656:0,0,0
)
)
g88,209:13680149,37187088
x88,209:14517556,37187088
)
g88,209:14845236,37187088
)
x88,209:16592866,37187088
g88,210:16811319,37187088
x88,210:17503090,37187088
g88,210:17721543,37187088
x88,210:19343562,37187088
g88,210:19562015,37187088
x88,210:21535379,37187088
g88,210:21753832,37187088
x88,210:24014829,37187088
g88,210:24233282,37187088
x88,210:25726051,37187088
g88,210:25944504,37187088
g88,211:26016594,37187088
x88,211:27591282,37187088
g88,211:27809735,37187088
x88,211:29584673,37187088
x88,211:30624150,37187088
g88,211:30842603,37187088
g88,212:30914693,37187088
x88,212:31752100,37187088
x88,212:33572549,37187088
g88,212:33791002,37187088
x88,212:35303796,37187088
k88,212:37890293,37187088:2677592
)
(88,213:14845236,37973520:23045057,455111,145636
$88,212:14845236,37973520
x88,212:16565541,37973520
g88,212:16565541,37973520
x88,212:16909602,37973520
g88,212:16909602,37973520
x88,212:17253663,37973520
g88,212:17253663,37973520
x88,212:17597724,37973520
g88,212:17597724,37973520
x88,212:18285846,37973520
g88,212:18285846,37973520
x88,212:18629907,37973520
g88,212:18629907,37973520
x88,212:19662090,37973520
g88,212:19662090,37973520
x88,212:20006151,37973520
g88,212:20006151,37973520
x88,212:21038334,37973520
g88,212:21038334,37973520
x88,212:21382395,37973520
g88,212:21382395,37973520
x88,212:22070517,37973520
g88,212:22070517,37973520
x88,212:22414578,37973520
g88,212:22414578,37973520
x88,212:24134883,37973520
g88,212:24134883,37973520
x88,212:24478944,37973520
g88,212:24478944,37973520
x88,212:26199249,37973520
(88,212:26199249,38071823:32768,0,0
)
x88,212:27608261,37973520
$88,212:27608261,37973520
x88,212:27790306,37973520
k88,213:32776730,37973520:5113564
k88,213:37890293,37973520:5113563
)
(88,219:14845236,39284240:23045057,455111,127431
(88,214:14845236,39284240:0,422343,0
g88,214:14845236,39284240
g88,214:13352468,39284240
g88,214:13024788,39284240
(88,214:13024788,39284240:1492768,422343,0
g88,214:13024788,39284240
g88,214:13024788,39284240
(88,214:13024788,39284240:0,0,0
(88,214:13024788,38497808:0,0,0
)
)
g88,214:13680149,39284240
x88,214:14517556,39284240
)
g88,214:14845236,39284240
)
x88,214:15873789,39284240
k88,215:14845236,39284240:18205
x88,215:16949674,39284240
g88,215:17168127,39284240
x88,215:18424236,39284240
g88,215:18642689,39284240
x88,215:20244685,39284240
g88,215:20463138,39284240
x88,215:21009273,39284240
g88,215:21227726,39284240
x88,215:23713547,39284240
g88,215:23932000,39284240
x88,215:24587361,39284240
g88,215:24805814,39284240
g88,216:24877904,39284240
x88,216:25915560,39284240
x88,216:26243241,39284240
g88,216:26461694,39284240
x88,216:28427780,39284240
g88,216:28646233,39284240
x88,216:28882891,39284240
g88,216:29101344,39284240
x88,216:29574660,39284240
x88,216:30654185,39284240
g88,216:30872638,39284240
x88,216:31364159,39284240
x88,216:32310792,39284240
g88,216:32602063,39284240
x88,216:35687726,39284240
g88,216:35906179,39284240
x88,216:36816403,39284240
k88,216:37890293,39284240:1073890
)
(88,219:14845236,40070672:23045057,455111,127431
x88,219:18063788,40070672
g88,216:18282241,40070672
x88,216:18810172,40070672
g88,216:19028625,40070672
x88,216:19884236,40070672
x88,216:20211917,40070672
g88,216:20430370,40070672
x88,216:23224757,40070672
g88,216:23443210,40070672
g88,217:23515300,40070672
x88,217:24298093,40070672
g88,217:24589364,40070672
x88,217:25619738,40070672
x88,217:28008165,40070672
g88,217:28226618,40070672
x88,217:28754549,40070672
g88,217:28973002,40070672
x88,217:29883226,40070672
g88,217:30101679,40070672
x88,217:31485221,40070672
g88,217:31703674,40070672
x88,217:32195195,40070672
x88,217:33251054,40070672
g88,217:33469507,40070672
x88,217:36095503,40070672
k88,217:37890293,40070672:1794790
)
(88,219:14845236,40857104:23045057,455111,127431
x88,219:15442379,40857104
x88,217:18538369,40857104
g88,217:18756822,40857104
x88,217:21889107,40857104
g88,217:22107560,40857104
x88,217:22795180,40857104
g88,217:23013633,40857104
x88,217:24207921,40857104
k88,218:23013633,40857104:-18205
x88,218:26107811,40857104
g88,218:26326264,40857104
x88,218:27877026,40857104
x88,218:28202632,40857104
x88,218:29072904,40857104
g88,218:29291357,40857104
x88,218:30340882,40857104
g88,218:30559335,40857104
x88,218:31961718,40857104
g88,218:32180171,40857104
x88,218:34369699,40857104
g88,218:34588152,40857104
x88,218:35076724,40857104
x88,218:36307092,40857104
g88,218:36525545,40857104
x88,218:38009358,40857104
k88,218:37890293,40857104:8075
)
(88,219:14845236,41643536:23045057,422343,127431
x88,219:15391371,41643536
g88,218:15609824,41643536
x88,218:16920548,41643536
x88,218:17248229,41643536
x88,218:18740998,41643536
k88,219:28252076,41643536:9638218
k88,219:37890294,41643536:9638218
)
]
(1,1131:13024788,49020595:24865505,1290439,235932
(1,1131:13024788,49020595:24865505,1290439,235932
g1,1131:2368143,49020595
(1,1131:2368143,49020595:35522150,1290439,235932
[1,1131:2368143,49020595:35522150,1290439,235932
(1,1131:2368143,49020595:35522150,550500,235932
(1,1131:2368143,49020595:0,550500,235932
[1,1131:2368143,49020595:35522150,550500,235932
(1,1131:2368143,49020595:35522150,550500,235932
h1,1131:2368143,49020595:0,0,0
x1,1131:4288714,49020595
x1,1131:4634599,49020595
x1,1131:5200758,49020595
g1,1131:5419211,49020595
x1,1131:6256618,49020595
g1,1131:6475071,49020595
x1,1131:7785795,49020595
r1,1131:7785795,49020595:0,786432,235932
k1,1131:22838044,49020595:15052249
k1,1131:37890293,49020595:15052249
)
]
k1,1131:2368141,49020595:-35522152
)
g1,1131:2368143,49020595
[1,1131:2368143,49020595:35522150,0,0
(1,1131:2368143,49020595:35522150,0,0
k1,1131:20129219,49020595:17761076
h1,1131:20129219,49020595:0,0,0
g1,1131:20129219,49020595
k1,1131:37890295,49020595:17761076
)
]
g1,1131:37890293,49020595
(1,1131:37890293,49020595:0,550500,235932
k1,1131:2368141,49020595:-35522152
[1,1131:2368141,49020595:35522150,550500,235932
(1,1131:2368141,49020595:35522150,550500,235932
k1,1131:36274825,49020595:33906684
h1,1131:36251887,49020595:0,0,0
x1,1131:37234930,49020595
x1,1131:37890292,49020595
r1,1131:37890292,49020595:0,786432,235932
g1,1131:37890292,49020595
g1,1131:37890292,49020595
)
]
)
)
]
)
g1,1131:37890293,49020595
)
)
]
]
]
!35906
}43
Input:89:C:\Users\iamwa\Desktop\WANYONYI 2025\PLOS Comp. Bio\Manuscript.aux
!87
Postamble:
Count:36537
!27
Post scriptum:
```
